## Supplementary material for "Same pipelines, different answers: how evaluation design shapes EEG seizure prediction": Reproducibility archive (code, manifests and predictions): build_supplement.py

```
from paths import *
import numpy as np,pandas as pd
m=MANUSCRIPT;tables=m/'tables';tables.mkdir(exist_ok=True)

def table(name,caption,header,rows,fmt,notes='',size='small'):
 s='\\begin{table}[H]\n\\centering\n\\caption{'+caption+'}\n\\'+size+'\n\\begin{tabular}{'+fmt+'}\n\\toprule\n'+' & '.join(header)+r' \\'+'\n\\midrule\n'
 s+='\n'.join(' & '.join(map(str,row))+r' \\' for row in rows)+'\n\\bottomrule\n\\end{tabular}\n'
 if notes:s+='\\par\\smallskip{\\footnotesize '+notes+'}\n'
 s+='\\end{table}\n';(tables/name).write_text(s)

a=pd.read_csv(RESULTS/'timing_audit.csv');b=pd.read_csv(RESULTS/'temporal_control_cases.csv');a=a.merge(b[['case','n_blocks','eligible']],on='case')
rows=[]
for r in a.itertuples():
 y=np.load(DATA/f'{r.case}_y.npy');rows.append([r.case,len(y),int(y.sum()),r.annotated_events,r.represented_events,r.n_blocks,'Yes' if r.eligible else 'No'])
rows.append(['Total',17424,8492,182,69,64,'11 cases'])
table('cohort.tex','Case-level cohort and chronological block eligibility.',['Case','Windows','Preictal','Annotated','Represented','Blocks','Eligible'],rows,'lrrrrrl',r'Annotated and represented refer to seizure identities. Blocks merge overlapping preictal intervals. Eleven cases lacked three separable blocks; chb18 had three but no permissible pair of boundaries with both classes in every partition. chb24 was excluded before the common cohort was formed.','footnotesize')
f=pd.read_csv(m/'figure_data/subject_balanced_per_group.csv');f=f[f.model=='PSD+LDA'][['subject_group','n_test_appearances']].values.tolist()
rows=[]
for i in range(11):rows.append(f[i]+f[i+11])
table('frequency.tex','Test appearances across 20 fixed subject-group partitions.',['Subject group','Test $n$','Subject group','Test $n$'],rows,'lrlr','The 80 assignments equal four test groups per partition. chb01/chb21 is one independent group.')
e=b[b.eligible];rows=[]
for r in e.itertuples():rows.append([r.case,f'{int(r.train_n)} ({int(r.train_positive)})',f'{int(r.validation_n)} ({int(r.validation_positive)})',f'{int(r.test_n)} ({int(r.test_positive)})',f'{r.event_blocked_auc:.3f}',f'{r.random_mean_auc:.3f}',f'{r.random_minus_blocked:.3f}'])
table('blocked.tex','PSD+LDA chronological block control: partition counts and case-level outcomes.',['Case','Train (positive)','Val (positive)','Test (positive)','Block AUC','Random AUC',r'$\Delta$AUC'],rows,'lrrrrrr',r'Random values average 20 allocations per case with identical partition class counts. $\Delta$AUC is random minus blocked. There were 11,175 retained windows, zero purged windows and no cross-partition block or raw-sample overlaps. Training fractions ranged from 17.8\% to 67.7\%; complete-block constraints took priority over nominal 60/20/20 window fractions.','footnotesize')
c=pd.read_csv(RESULTS/'legacy_boundary_audit.csv');c=c[c.index_auc.notna()]
rows=[[r.case,f'{r.index_auc:.3f}',f'{r.time_auc:.3f}',r.index_shared_events,r.index_raw_overlap_pairs] for r in c.itertuples()]
table('boundaries.tex','Boundary audit of the original ten-case index allocation.',['Case','Index AUC','Time-sorted AUC','Shared event IDs','Overlapping pairs'],rows,'lrrrr','AUC columns use PSD+LDA. Shared event IDs count distinct annotated seizures represented in more than one partition. Overlapping pairs count windows from the same EDF that share at least one source sample across partitions. A time reversal in chb03 did not change partition membership or AUC.')
s=pd.read_csv(RESULTS/'validation_threshold_summary.csv')
rows=[[r.label,f'${r.test_fpr_mean:.4f}\\pm{r.test_fpr_sd:.4f}$',f'${r.test_sensitivity_mean:.4f}\\pm{r.test_sensitivity_sd:.4f}$',f'{r.test_exceedances}/20',f'{r.max_score_discrepancy:.2g}'] for r in s.itertuples()]
table('thresholds.tex','Validation-selected low-FPR thresholds on held-out subject groups.',['Pipeline','Test FPR','Window sensitivity','Test $>1/60$','Score discrepancy'],rows,'lccrc',r'Values are mean $\pm$ sample SD across 20 dependent partitions. Every validation partition met the FPR target; achieved validation FPR was $0.01619\pm0.00032$ for each pipeline. Score discrepancy is the maximum absolute difference between recovered and archived test probabilities.')
# Existing post hoc results are preserved from source tables, not regenerated by the new policy.
p=pd.read_csv(m/'figure_data/strict_low_far_per_seed.csv');print('old diagnostic cols',list(p.columns))
```
