## Supplementary material for "Same pipelines, different answers: how evaluation design shapes EEG seizure prediction": Reproducibility archive (code, manifests and predictions): paths.py

```
from pathlib import Path
import os, sys
ROOT = Path(__file__).resolve().parents[1]
BUNDLED = ROOT / 'original_code'
INPUTS = ROOT / 'inputs'
REPO = Path(os.environ.get('STUDY2_REPO', str(BUNDLED if BUNDLED.exists() else ROOT.parent/'github/EEG-Seizure-Prediction')))
DATA = Path(os.environ.get('CHBMIT_PREPROCESSED_DIR', str(INPUTS/'labels') if INPUTS.exists() else '/Volumes/TRANSCEND/datasets/chbmit/preprocessed'))
RAW = Path(os.environ.get('CHBMIT_RAW_DIR','/Volumes/TRANSCEND/datasets/chbmit/raw'))
WEIGHTS = Path(os.environ.get('STUDY2_WEIGHTS',str(INPUTS) if INPUTS.exists() else '/Volumes/TRANSCEND/results/seizure_results/subject_level_pi'))
RESULTS = ROOT/'results'
MANUSCRIPT = ROOT/'manuscript' if (ROOT/'manuscript').exists() else ROOT.parent/'manuscript'
sys.path.insert(0,str(REPO/'src'))
```
