## Supplementary material for "Same pipelines, different answers: how evaluation design shapes EEG seizure prediction": Reproducibility archive (code, manifests and predictions): reconstruct_timing.py

```
"""Reconstruct candidate window provenance using the released preprocessing rules.
No inferred event IDs are accepted unless candidate counts and labels exactly match.
Raw-signal verification is performed separately for mapped windows.
"""
import importlib.util, json, contextlib, io
import numpy as np
import pandas as pd
from paths import *
spec=importlib.util.spec_from_file_location('preprocess',REPO/'scripts/preprocessing/preprocess_chbmit.py')
p=importlib.util.module_from_spec(spec); spec.loader.exec_module(p)
(RESULTS/'timing').mkdir(exist_ok=True)
audit=[]
for ci in range(1,24):
    case=f'chb{ci:02d}'; cp=RAW/case
    files=sorted(f.name for f in cp.glob('*.edf'))
    sz,clocks=p.parse_summary(cp/f'{case}-summary.txt')
    starts,events=p.build_patient_timeline(cp,files,sz,clocks)
    rows=[]; skipped=[]
    for f in files:
        raw=p.mne.io.read_raw_edf(cp/f,preload=False,verbose=False)
        try:
            with contextlib.redirect_stdout(io.StringIO()): raw=p.sanitize_raw(raw)
        except ValueError:
            skipped.append(f); raw.close(); continue
        n=raw.n_times
        if len(raw.ch_names)!=18 or raw.info['sfreq']!=256:
            skipped.append(f); raw.close(); continue
        raw.close(); s=0; t0=starts[f]
        while s+p.WIN<=n:
            a=t0+s/p.FS; b=a+p.WIN/p.FS
            y=p.get_window_label(a,b,events)
            if y in (0,1):
                eid=[i for i,(on,off) in enumerate(events) if a>=on-p.PRE_ICTAL_MAX and b<=on-p.PRE_ICTAL_MIN] if y else []
                assert bool(eid)==bool(y),(case,f,a,eid)
                rows.append(dict(case=case,file=f,start_sample=s,start_s=a,end_s=b,label=y,event_id=eid[0] if eid else -1,event_ids=';'.join(map(str,eid))))
                if y:s+=p.PRE_ICTAL_STEP
                else:
                    ns=t0+(s+p.INTER_ICTAL_STEP)/p.FS
                    s+=p.INTER_ICTAL_STEP if p.get_window_label(ns,ns+20,events)==0 else p.PRE_ICTAL_STEP
            else:
                safe=p.find_discard_end_s(a,b,events)
                s=max(s+p.PRE_ICTAL_STEP,int((safe-t0)*p.FS))
    df=pd.DataFrame(rows); labels=np.load(DATA/f'{case}_y.npy')
    exact=np.array_equal(df.label.to_numpy(),labels)
    item=dict(case=case,recordings=len(files),skipped_recordings=len(skipped),annotated_events=len(events),candidate_windows=len(df),saved_windows=len(labels),labels_and_count_match=exact,represented_events=len({int(v) for e in df.event_ids if e for v in e.split(';')}),time_reversals=int((df.start_s.diff()<0).sum()))
    audit.append(item)
    df.to_csv(RESULTS/'timing'/f'{case}_candidates.csv',index=False)
    (RESULTS/'timing'/f'{case}_events.json').write_text(json.dumps(dict(events=events,file_starts=starts,skipped_files=skipped),indent=2))
    pd.DataFrame(audit).to_csv(RESULTS/'timing_audit.csv',index=False)
    print(item,flush=True)
```
