## Supplementary material for "Same pipelines, different answers: how evaluation design shapes EEG seizure prediction": Reproducibility archive (code, manifests and predictions): resolve_flatline_drops.py

```
"""Resolve candidate-count mismatches by applying the original filtered flatline rule."""
from paths import *
import importlib.util,contextlib,io
import pandas as pd
import numpy as np
spec=importlib.util.spec_from_file_location('preprocess',REPO/'scripts/preprocessing/preprocess_chbmit.py')
p=importlib.util.module_from_spec(spec);spec.loader.exec_module(p)
audit=pd.read_csv(RESULTS/'timing_audit.csv')
for case in audit.loc[~audit.labels_and_count_match,'case']:
    path=RESULTS/'timing'/f'{case}_candidates.csv';d=pd.read_csv(path,dtype={'event_ids':str});keep=[];drops=[];parity=[]
    x=np.load(DATA/f'{case}_X.npy',mmap_mode='r');saved_y=np.load(DATA/f'{case}_y.npy')
    for f in d.file.unique():
        raw=p.mne.io.read_raw_edf(RAW/case/f,preload=False,verbose=False)
        with contextlib.redirect_stdout(io.StringIO()):raw=p.sanitize_raw(raw)
        raw.load_data().filter(.5,40,verbose=False);signal=raw.get_data().astype(np.float32)
        for i in d.index[d.file==f]:
            s=int(d.loc[i,'start_sample']);w,dead=p.normalize_window(signal[:,s:s+5120].copy())
            if dead>p.FLATLINE_MAX_DEAD:drops.append(dict(candidate_index=int(i),file=f,start_sample=s,dead_channels=dead));continue
            assert len(keep)<len(x)
            error=float(np.max(abs(w-x[len(keep)])));assert error<.001,(case,f,i,error)
            parity.append(error);keep.append(i)
        raw.close();del raw,signal
    resolved=d.loc[keep].reset_index(drop=True);assert np.array_equal(resolved.label,saved_y)
    d.to_csv(RESULTS/'timing'/f'{case}_before_flatline.csv',index=False)
    resolved.to_csv(path,index=False)
    pd.DataFrame(drops).to_csv(RESULTS/'timing'/f'{case}_flatline_drops.csv',index=False)
    audit.loc[audit.case==case,'labels_and_count_match']=True
    audit.loc[audit.case==case,'flatline_drops_reconstructed']=len(drops)
    audit.loc[audit.case==case,'full_waveform_max_error']=max(parity)
    print(case,'dropped',len(drops),'verified',len(keep),'max error',max(parity),flush=True)
audit.to_csv(RESULTS/'timing_audit.csv',index=False)
```
