## Supplementary material for "Same pipelines, different answers: how evaluation design shapes EEG seizure prediction": Reproducibility archive (code, manifests and predictions): summarize_revision.py

```
from paths import *
import numpy as np,pandas as pd,json,hashlib,platform,importlib.metadata
from validation_thresholds import evaluate,threshold_at_fpr
from splits import SEEDS,make_subject_splits
KEYS=['psd_lda','eegnet','tcn','1dcnn','eeg_conformer']
NAMES=['PSD+LDA','EEGNet','TCN','1D-CNN','EEG-Conformer']
d=pd.read_csv(RESULTS/'validation_thresholds_psd_lda_eegnet_tcn_1dcnn_eeg_conformer.csv')
assert len(d)==100 and not d.duplicated(['model','seed']).any()
assert (d.validation_fpr<=1/60).all()
# Ties and zero/one-score edge cases; exact empirical budget under >= comparisons.
for scores in [np.ones(100),np.zeros(61),np.array([.2]),np.linspace(0,1,120),np.repeat([.1,.2,.3],[50,50,20])]:
 t=threshold_at_fpr(scores);assert int(sum(scores>=t))<=int(len(scores)/60)
 assert t>np.sort(scores)[::-1][int(len(scores)/60)]
records=[];perturb=[]
for i,(key,name) in enumerate(zip(KEYS,NAMES),1):
 sub=d[d.model==key].copy().sort_values('seed');assert set(sub.seed)==set(SEEDS)
 sub['model_index']=i;sub['x']=i+np.linspace(-.14,.14,len(sub))
 d.loc[sub.index,'model_index']=i;d.loc[sub.index,'x']=sub.x
 r=dict(model=key,label=name,model_index=i,n=len(sub),test_exceedances=int(sum(sub.test_fpr>1/60)))
 for col in ['validation_fpr','test_fpr','test_sensitivity']:
  r[col+'_mean']=sub[col].mean();r[col+'_sd']=sub[col].std();r[col+'_min']=sub[col].min();r[col+'_max']=sub[col].max()
 r['max_score_discrepancy']=sub.test_max_abs_error.max();records.append(r)
 for row in sub.itertuples():
  z=np.load(REPO/'results/strict_subject_predictions'/key/f'{key}_seed{row.seed}_subject_grouped_predictions.npz')
  for sign in [-1,1]:
   e=evaluate(z['y_true'],z['y_prob'],row.threshold+sign*row.test_max_abs_error)
   perturb.append(dict(model=key,seed=row.seed,shift_sign=sign,delta_fpr=e['fpr']-row.test_fpr,delta_sensitivity=e['sensitivity']-row.test_sensitivity))
s=pd.DataFrame(records);s.to_csv(RESULTS/'validation_threshold_summary.csv',index=False)
pd.DataFrame(perturb).to_csv(RESULTS/'threshold_numerical_sensitivity.csv',index=False)
fd=MANUSCRIPT/'figure_data';d.to_csv(fd/'validation_threshold_points.csv',index=False);s.to_csv(fd/'validation_threshold_means.csv',index=False)
e=pd.read_csv(RESULTS/'temporal_control_cases.csv');e=e[e.eligible].copy();e['case_index']=np.arange(1,len(e)+1);e.to_csv(fd/'event_blocked_cases.csv',index=False)
pd.DataFrame([dict(model_index=i,pooled=v,balanced=w) for i,(v,w) in enumerate(zip([.527,.534,.553,.541,.527],[.502,.519,.515,.523,.517]),1)]).to_csv(fd/'auc_means.csv',index=False)
# This file is generated from completed results, never hand-entered.
macros=[]
for name,col,factor,suffix in [('LowFprRange','test_fpr_mean',1,''),('LowSenRange','test_sensitivity_mean',1,''),('LowFprPercentRange','test_fpr_mean',100,r'\%'),('LowSenPercentRange','test_sensitivity_mean',100,r'\%')]:
 precision=2 if factor==100 else 3
 macros.append('\\newcommand{\\'+name+'}{'+f'{s[col].min()*factor:.{precision}f}--{s[col].max()*factor:.{precision}f}'+suffix+'}')
macros.append(r'\newcommand{\ExceedRange}{'+f'{s.test_exceedances.min()}--{s.test_exceedances.max()}'+'}')
(MANUSCRIPT/'results_macros.tex').write_text('\n'.join(macros)+'\n')
runtime=dict(python=platform.python_version(),platform=platform.platform(),packages={k:importlib.metadata.version(k) for k in ['numpy','scipy','pandas','scikit-learn','mne','torch']})
(RESULTS/'runtime.json').write_text(json.dumps(runtime,indent=2))
print(s.to_string(index=False)); print('PERTURB',pd.DataFrame(perturb).groupby(['model','shift_sign'])[['delta_fpr','delta_sensitivity']].mean().to_string())
(RESULTS/'analysis_checks.json').write_text(json.dumps(dict(n_frozen_runs=100,all_validation_budgets_satisfied=True,threshold_tie_tests='passed',all_seed_sets_match=True,temporal_no_shared_events=True,temporal_no_shared_raw_samples=True),indent=2))
```
