## Supplementary material for "Same pipelines, different answers: how evaluation design shapes EEG seizure prediction": Reproducibility archive (code, manifests and predictions): temporal_control.py

```
"""Descriptive PSD+LDA allocation control with explicit time/event provenance."""
from paths import *
import json,itertools
import numpy as np
import pandas as pd
from sklearn.discriminant_analysis import LinearDiscriminantAnalysis
from sklearn.metrics import roc_auc_score
from splits import SEEDS
from validation_thresholds import load_features

def blocks_for_case(d,events):
    represented=sorted({int(x) for s in d.event_ids.dropna().astype(str) for x in s.split(';')})
    parent={e:e for e in represented}
    def root(e):
        while parent[e]!=e:e=parent[e]
        return e
    for a,b in itertools.combinations(represented,2):
        if max(events[a][0]-1800,events[b][0]-1800)<min(events[a][0]-300,events[b][0]-300):parent[root(b)]=root(a)
    d=d.copy();d['block']=[root(int(str(s).split(';')[0])) if pd.notna(s) else -1 for s in d.event_ids]
    spans=d[d.block>=0].groupby('block').agg(start=('start_s','min'),end=('end_s','max')).sort_values('start')
    # Merge any further temporal overlap caused by file timing or shared episode spans.
    while len(spans)>1 and np.any(spans.start.to_numpy()[1:]<np.maximum.accumulate(spans.end.to_numpy())[:-1]):
        for (a,ar),(b,br) in zip(list(spans.iterrows())[:-1],list(spans.iterrows())[1:]):
            if br.start<ar.end:d.loc[d.block==b,'block']=a
        spans=d[d.block>=0].groupby('block').agg(start=('start_s','min'),end=('end_s','max')).sort_values('start')
    return d,spans

def partitions_at(d,c1,c2,guard=10):
    return [np.flatnonzero((d.end_s<=c1-guard).to_numpy()),np.flatnonzero(((d.start_s>=c1+guard)&(d.end_s<=c2-guard)).to_numpy()),np.flatnonzero((d.start_s>=c2+guard).to_numpy())]

def both_classes(d,parts):return all(len(np.unique(d.label.iloc[p]))==2 for p in parts)

def crossing_events(d,parts):
    sets=[{int(e) for s in d.event_ids.iloc[p].dropna().astype(str) for e in s.split(';')} for p in parts]
    return len(set.union(*(sets[a]&sets[b] for a,b in itertools.combinations(range(3),2))))

def overlapping_pairs(d,parts):
    n=0
    for pa,pb in itertools.combinations(parts,2):
        a=d.iloc[pa];b=d.iloc[pb]
        for file in set(a.file)&set(b.file):
            x=a.loc[a.file==file,'start_sample'].to_numpy();y=b.loc[b.file==file,'start_sample'].to_numpy()
            n+=int(((x[:,None]<y[None,:]+5120)&(y[None,:]<x[:,None]+5120)).sum())
    return n

def score(x,y,parts):
    if not all(len(np.unique(y[p]))==2 for p in parts):return np.nan
    clf=LinearDiscriminantAnalysis(solver='svd',priors=[.5,.5]).fit(x[parts[0]],y[parts[0]])
    return float(roc_auc_score(y[parts[2]],clf.predict_proba(x[parts[2]])[:,1]))

def main():
    audit=pd.read_csv(RESULTS/'timing_audit.csv');assert len(audit)==23 and audit.labels_and_count_match.all()
    summaries=[];legacy=[];runrows=[];manifests=[]
    for case in audit.case:
        d=pd.read_csv(RESULTS/'timing'/f'{case}_candidates.csv',dtype={'event_ids':str})
        events=json.loads((RESULTS/'timing'/f'{case}_events.json').read_text())['events']
        d,spans=blocks_for_case(d,events);x,y=load_features([case]);n=len(d)
        p_index=np.split(np.arange(n),[int(.6*n),int(.8*n)])
        order=np.argsort(d.start_s.to_numpy(),kind='stable');p_time=np.split(order,[int(.6*n),int(.8*n)])
        legacy.append(dict(case=case,index_auc=score(x,y,p_index),time_auc=score(x,y,p_time),index_shared_events=crossing_events(d,p_index),index_raw_overlap_pairs=overlapping_pairs(d,p_index),time_shared_events=crossing_events(d,p_time),time_raw_overlap_pairs=overlapping_pairs(d,p_time)))
        cuts=[(float(a),float(b)) for a,b in zip(spans.end.iloc[:-1],spans.start.iloc[1:])]
        cuts=[(a+b)/2 for a,b in cuts if b>=a]
        candidates=[]
        for c1,c2 in itertools.combinations(cuts,2):
            parts=partitions_at(d,c1,c2)
            if both_classes(d,parts):
                retained=sum(map(len,parts));f1=len(parts[0])/retained;f2=(len(parts[0])+len(parts[1]))/retained
                candidates.append(((f1-.6)**2+(f2-.8)**2,c1,c2,parts))
        row=dict(case=case,n_windows=n,n_blocks=len(spans),eligible=bool(candidates))
        if not candidates:
            row['exclusion']='fewer than three separable preictal blocks' if len(spans)<3 else 'no two block boundaries yield both classes in all partitions'
            summaries.append(row);continue
        _,c1,c2,parts=min(candidates,key=lambda v:(v[0],v[1],v[2]))
        assert crossing_events(d,parts)==0 and overlapping_pairs(d,parts)==0
        for a,b in itertools.combinations(parts,2):assert not set(d.block.iloc[a][d.block.iloc[a]>=0])&set(d.block.iloc[b][d.block.iloc[b]>=0])
        value=score(x,y,parts);pool=np.concatenate(parts)
        random_scores=[]
        for seed in SEEDS:
            rng=np.random.default_rng(seed);random_parts=[[] for _ in range(3)]
            for label in (0,1):
                ids=pool[y[pool]==label].copy();rng.shuffle(ids)
                counts=[int(sum(y[p]==label)) for p in parts]
                bins=np.split(ids,np.cumsum(counts)[:-1])
                for j in range(3):random_parts[j].extend(bins[j].tolist())
            random_parts=[np.array(p) for p in random_parts]
            rv=score(x,y,random_parts);random_scores.append(rv)
            runrows.append(dict(case=case,seed=seed,auc=rv,shared_events=crossing_events(d,random_parts),raw_overlap_pairs=overlapping_pairs(d,random_parts)))
        row.update(cut1_s=c1,cut2_s=c2,n_retained=len(pool),n_purged=n-len(pool),event_blocked_auc=value,random_mean_auc=np.mean(random_scores),random_sd_auc=np.std(random_scores,ddof=1),random_minus_blocked=np.mean(random_scores)-value,index_auc=legacy[-1]['index_auc'],time_auc=legacy[-1]['time_auc'],event_shared_events=0,event_raw_overlap_pairs=0)
        for name,p in zip(['train','validation','test'],parts):
            row[f'{name}_n']=len(p);row[f'{name}_positive']=int(sum(y[p]==1));row[f'{name}_blocks']=d.block.iloc[p][d.block.iloc[p]>=0].nunique()
            for i in p:manifests.append(dict(case=case,window_index=int(i),partition=name,block=int(d.block.iloc[i]),start_s=float(d.start_s.iloc[i]),end_s=float(d.end_s.iloc[i])))
        summaries.append(row);print(row,flush=True)
    pd.DataFrame(summaries).to_csv(RESULTS/'temporal_control_cases.csv',index=False)
    pd.DataFrame(legacy).to_csv(RESULTS/'legacy_boundary_audit.csv',index=False)
    pd.DataFrame(runrows).to_csv(RESULTS/'temporal_random_runs.csv',index=False)
    pd.DataFrame(manifests).to_csv(RESULTS/'event_blocked_manifest.csv',index=False)
    df=pd.DataFrame(summaries);eligible=df[df.eligible]
    report=dict(n_eligible=len(eligible),eligible_cases=eligible.case.tolist(),n_runs=len(runrows),retained_windows=int(eligible.n_retained.sum()),purged_windows=int(eligible.n_purged.sum()),means=eligible[['event_blocked_auc','random_mean_auc','random_minus_blocked']].mean().to_dict(),sds=eligible[['event_blocked_auc','random_mean_auc','random_minus_blocked']].std().to_dict())
    (RESULTS/'temporal_control_summary.json').write_text(json.dumps(report,indent=2));print(report,flush=True)
if __name__=='__main__':main()
```
