## Supplementary material for "Same pipelines, different answers: how evaluation design shapes EEG seizure prediction": Reproducibility archive (code, manifests and predictions): validation_thresholds.py

```
"""Recover validation scores from frozen checkpoints; select a negative-score threshold.
The rule is fixed at validation FPR <= 1/60 before test scoring. No refitting of deep
models. Archived test predictions remain the scoring source after parity checks.
"""
import argparse, json, hashlib, time
import numpy as np
import pandas as pd
import torch
from sklearn.discriminant_analysis import LinearDiscriminantAnalysis
from sklearn.metrics import roc_auc_score
from paths import *
from models import EEGNet,TCN,CNN1D,EEGConformer
from splits import SEEDS, make_subject_splits
from eval_utils import find_youden_threshold
CLASSES={'eegnet':EEGNet,'tcn':TCN,'1dcnn':CNN1D,'eeg_conformer':EEGConformer}

def threshold_at_fpr(negative_scores, alpha=1/60):
    """Minimum representable float64 threshold meeting the empirical FP budget.
    >= is the decision operator; nextafter handles ties conservatively. Only the
    validation interictal scores are supplied, never test labels or scores.
    """
    neg=np.asarray(negative_scores,dtype=np.float64)
    assert neg.ndim==1 and len(neg)>0 and np.isfinite(neg).all()
    budget=int(np.floor(alpha*len(neg)))
    boundary=np.sort(neg)[::-1][budget]
    threshold=float(np.nextafter(boundary,np.inf))
    assert np.sum(neg>=threshold)<=budget
    return threshold

def evaluate(y,p,t):
    q=np.asarray(p,dtype=np.float64)>=t
    return dict(sensitivity=float(q[y==1].mean()),fpr=float(q[y==0].mean()),fp=int(q[y==0].sum()),n_positive=int(sum(y==1)),n_negative=int(sum(y==0)))

def load_features(cases):
    packs=[np.load(WEIGHTS/'psd_feature_cache'/f'{c}_psd.npz') for c in cases]
    for c,z in zip(cases,packs): assert np.array_equal(z['y'],np.load(DATA/f'{c}_y.npy'))
    return np.concatenate([z['X'] for z in packs]), np.concatenate([z['y'] for z in packs])

@torch.inference_mode()
def infer(model,cases,device,batch=32,limit=None):
    probs=[]; labels=[]; ids=[]
    for c in cases:
        x=np.load(DATA/f'{c}_X.npy',mmap_mode='r'); y=np.load(DATA/f'{c}_y.npy')
        n=len(y) if limit is None else min(limit,len(y))
        for start in range(0,n,batch):
            xx=torch.from_numpy(np.array(x[start:min(n,start+batch)],copy=True)).to(device)
            probs.append(torch.softmax(model(xx),1)[:,1].cpu().numpy())
        labels.append(y[:n]); ids.extend([c]*n)
        del x
    return np.concatenate(labels),np.concatenate(probs),np.array(ids)

def main():
    ap=argparse.ArgumentParser(); ap.add_argument('--models',nargs='+',default=['psd_lda',*CLASSES]); ap.add_argument('--seeds',type=int,nargs='+',default=SEEDS); ap.add_argument('--device',default='mps'); args=ap.parse_args()
    torch.set_num_threads(4)
    out=RESULTS/'validation_predictions'; out.mkdir(exist_ok=True)
    rows=[]
    for key in args.models:
      for seed in args.seeds:
        tick=time.time(); cache=out/f'{key}_seed{seed}.npz'; meta=out/f'{key}_seed{seed}.json'
        tr,va,te=make_subject_splits(seed)
        archived=np.load(REPO/'results/strict_subject_predictions'/key/f'{key}_seed{seed}_subject_grouped_predictions.npz')
        yt=archived['y_true']; pt=archived['y_prob']; ti=archived['patient_ids']
        if cache.exists():
            z=np.load(cache); yv,pv=z['y_true'],z['y_prob']; parity=json.loads(meta.read_text())
        elif key=='psd_lda':
            xt,ytr=load_features(tr); xv,yv=load_features(va); xe,ye=load_features(te)
            fit=LinearDiscriminantAnalysis(solver='svd',priors=[.5,.5]).fit(xt,ytr)
            pv=fit.predict_proba(xv)[:,1]; pe=fit.predict_proba(xe)[:,1]
            assert np.array_equal(ye,yt)
            diff=float(np.max(abs(pe-pt))); assert diff<1e-4,(key,seed,diff)
            parity=dict(test_max_abs_error=diff,parity_n=len(yt),parity_scope='all test windows',fit='reconstructed PSD+LDA with released cached features')
        else:
            ckpt=WEIGHTS/key/f'seed{seed}_best.pt'
            model=CLASSES[key]().to(args.device)
            model.load_state_dict(torch.load(ckpt,map_location='cpu',weights_only=True)); model.eval()
            # Audit all test windows to ensure score recovery is correct across the full held-out set.
            ye,pe,pi=infer(model,te,args.device)
            assert np.array_equal(ye,yt) and np.array_equal(pi,ti)
            diff=float(np.max(abs(pe-pt))); assert diff<1e-3,(key,seed,diff)
            yv,pv,vi=infer(model,va,args.device)
            record=json.loads((WEIGHTS/key/f'seed{seed}_result.json').read_text())
            val_auc=float(roc_auc_score(yv,pv)); assert abs(val_auc-record['best_val_auc'])<1e-4,(key,seed,val_auc,record['best_val_auc'])
            parity=dict(test_max_abs_error=diff,parity_n=len(yt),parity_scope='all test windows',checkpoint_sha256=hashlib.sha256(ckpt.read_bytes()).hexdigest(),validation_auc=val_auc,archived_validation_auc=record['best_val_auc'],device=args.device)
            del model; torch.mps.empty_cache()
        if not cache.exists():
            np.savez_compressed(cache,y_true=yv,y_prob=pv,patient_ids=np.concatenate([np.repeat(c,len(np.load(DATA/f'{c}_y.npy'))) for c in va]))
            meta.write_text(json.dumps(parity,indent=2))
        threshold=threshold_at_fpr(pv[yv==0]); vm=evaluate(yv,pv,threshold); tm=evaluate(yt,pt,threshold)
        row=dict(model=key,seed=seed,threshold=threshold,validation_auc=roc_auc_score(yv,pv),test_auc=roc_auc_score(yt,pt),test_max_abs_error=parity['test_max_abs_error'])
        row.update({f'validation_{k}':v for k,v in vm.items()}); row.update({f'test_{k}':v for k,v in tm.items()})
        youden=find_youden_threshold(yv,pv); ym=evaluate(yt,pt,youden)
        row.update(youden_threshold=youden,youden_test_sensitivity=ym['sensitivity'],youden_test_fpr=ym['fpr'])
        rows.append(row)
        pd.DataFrame(rows).to_csv(RESULTS/f'validation_thresholds_{"_".join(args.models)}.csv',index=False)
        print(key,seed,'seconds',round(time.time()-tick,1),'test FPR',round(tm['fpr'],4),'sensitivity',round(tm['sensitivity'],4),'parity',parity['test_max_abs_error'],flush=True)
if __name__=='__main__':main()
```
