## Supplementary material for "Same pipelines, different answers: how evaluation design shapes EEG seizure prediction": Reproducibility archive (code, manifests and predictions): verify_waveforms.py

```
"""Validate temporal mapping against source EEG: up to 2 EDFs per case, 3 windows/file."""
from paths import *
import json,importlib.util,contextlib,io
import pandas as pd
import numpy as np
spec=importlib.util.spec_from_file_location('preprocess',REPO/'scripts/preprocessing/preprocess_chbmit.py')
p=importlib.util.module_from_spec(spec);spec.loader.exec_module(p)
rows=[]
for case in pd.read_csv(RESULTS/'timing_audit.csv').query('labels_and_count_match').case:
    d=pd.read_csv(RESULTS/'timing'/f'{case}_candidates.csv'); x=np.load(DATA/f'{case}_X.npy',mmap_mode='r')
    files=list(dict.fromkeys([d.loc[d.label==lab,'file'].iloc[0] for lab in (0,1)]))
    for f in files:
        r=p.mne.io.read_raw_edf(RAW/case/f,preload=False,verbose=False)
        with contextlib.redirect_stdout(io.StringIO()):r=p.sanitize_raw(r)
        r.load_data().filter(.5,40,verbose=False); signal=r.get_data().astype(np.float32)
        idx=d.index[d.file==f].to_numpy(); chosen=np.unique(idx[[0,len(idx)//2,-1]])
        for i in chosen:
            s=int(d.loc[i,'start_sample']); expected,dead=p.normalize_window(signal[:,s:s+5120].copy()); observed=x[i]
            error=float(np.max(abs(expected-observed)))
            correlation=float(np.corrcoef(expected.ravel(),observed.ravel())[0,1])
            assert correlation>.99999 and error<.001,(case,f,int(i),error,correlation)
            rows.append(dict(case=case,file=f,window_index=int(i),max_absolute_error=error,correlation=correlation))
        r.close(); del signal,r
    pd.DataFrame(rows).to_csv(RESULTS/'waveform_parity.csv',index=False)
    print(case,'verified',len(chosen)*len(files),'windows',flush=True)
```
