## Supplementary material for "Same pipelines, different answers: how evaluation design shapes EEG seizure prediction": Reproducibility archive (code, manifests and predictions): main.bbl

```
% $ biblatex auxiliary file $
% $ biblatex bbl format version 3.2 $
% Do not modify the above lines!
%
% This is an auxiliary file used by the 'biblatex' package.
% This file may safely be deleted. It will be recreated by
% biber as required.
%
\begingroup
\makeatletter
\@ifundefined{ver@biblatex.sty}
  {\@latex@error
     {Missing 'biblatex' package}
     {The bibliography requires the 'biblatex' package.}
      \aftergroup\endinput}
  {}
\endgroup


\refsection{0}
  \datalist[entry]{none/global//global/global}
    \entry{mormann2007}{article}{}
      \name{author}{4}{}{%
        {{hash=b1ff42027936d38244fde0bb54b591a3}{%
           family={Mormann},
           familyi={M\bibinitperiod},
           given={Florian},
           giveni={F\bibinitperiod}}}%
        {{hash=224209835ba48e331ba832bf281b54ab}{%
           family={Andrzejak},
           familyi={A\bibinitperiod},
           given={Ralph\bibnamedelima G.},
           giveni={R\bibinitperiod\bibinitdelim G\bibinitperiod}}}%
        {{hash=a1fac6d3c99c20ba1aa9f6fd36dca076}{%
           family={Elger},
           familyi={E\bibinitperiod},
           given={Christian\bibnamedelima E.},
           giveni={C\bibinitperiod\bibinitdelim E\bibinitperiod}}}%
        {{hash=b6a4d3c0bebe7a49a7a552891534b555}{%
           family={Lehnertz},
           familyi={L\bibinitperiod},
           given={Klaus},
           giveni={K\bibinitperiod}}}%
      }
      \strng{namehash}{ae3619e5237b4dba8ff9b7894d38221f}
      \strng{fullhash}{f73aaecd7e642c98459a07cc9653538e}
      \strng{bibnamehash}{f73aaecd7e642c98459a07cc9653538e}
      \strng{authorbibnamehash}{f73aaecd7e642c98459a07cc9653538e}
      \strng{authornamehash}{ae3619e5237b4dba8ff9b7894d38221f}
      \strng{authorfullhash}{f73aaecd7e642c98459a07cc9653538e}
      \field{sortinit}{1}
      \field{sortinithash}{4f6aaa89bab872aa0999fec09ff8e98a}
      \field{labelnamesource}{author}
      \field{labeltitlesource}{title}
      \field{journaltitle}{Brain}
      \field{number}{2}
      \field{title}{Seizure prediction: The long and winding road}
      \field{volume}{130}
      \field{year}{2007}
      \field{pages}{314\bibrangedash 333}
      \range{pages}{20}
      \verb{doi}
      \verb 10.1093/brain/awl241
      \endverb
    \endentry
    \entry{schulze2010}{article}{}
      \name{author}{7}{}{%
        {{hash=eb99fa2093e5bdcb0e765eb809c06e2d}{%
           family={Schulze-Bonhage},
           familyi={S\bibinithyphendelim B\bibinitperiod},
           given={Andreas},
           giveni={A\bibinitperiod}}}%
        {{hash=b6afe0ce961af6adbe70b6cbe26158f2}{%
           family={Sales},
           familyi={S\bibinitperiod},
           given={Francisco},
           giveni={F\bibinitperiod}}}%
        {{hash=ac9e72d24899f63fab8b4c73277a01c3}{%
           family={Wagner},
           familyi={W\bibinitperiod},
           given={Kathrin},
           giveni={K\bibinitperiod}}}%
        {{hash=924a3770b5064f80e4855515dfe544ae}{%
           family={Teotonio},
           familyi={T\bibinitperiod},
           given={Rute},
           giveni={R\bibinitperiod}}}%
        {{hash=55c286fef752770860d131f0c73fb68c}{%
           family={Carius},
           familyi={C\bibinitperiod},
           given={Astrid},
           giveni={A\bibinitperiod}}}%
        {{hash=c528afd4059519ebbcf7712ad92c133c}{%
           family={Schelle},
           familyi={S\bibinitperiod},
           given={Annette},
           giveni={A\bibinitperiod}}}%
        {{hash=9070fbc0d5bd9a79b87899ceaa81f98a}{%
           family={Ihle},
           familyi={I\bibinitperiod},
           given={Matthias},
           giveni={M\bibinitperiod}}}%
      }
      \strng{namehash}{165120fe68093ca2298c1cb82a5eb39d}
      \strng{fullhash}{2889cc683f10aa9cde31fa7987258537}
      \strng{bibnamehash}{a4b7f2e7c4b013bd87388118072c563d}
      \strng{authorbibnamehash}{a4b7f2e7c4b013bd87388118072c563d}
      \strng{authornamehash}{165120fe68093ca2298c1cb82a5eb39d}
      \strng{authorfullhash}{2889cc683f10aa9cde31fa7987258537}
      \field{sortinit}{1}
      \field{sortinithash}{4f6aaa89bab872aa0999fec09ff8e98a}
      \field{labelnamesource}{author}
      \field{labeltitlesource}{title}
      \field{journaltitle}{Epilepsy Behav.}
      \field{number}{4}
      \field{title}{Views of patients with epilepsy on seizure prediction devices}
      \field{volume}{18}
      \field{year}{2010}
      \field{pages}{388\bibrangedash 396}
      \range{pages}{9}
      \verb{doi}
      \verb 10.1016/j.yebeh.2010.05.008
      \endverb
    \endentry
    \entry{karoly2026}{article}{}
      \name{author}{8}{}{%
        {{hash=ad10a6452b58abbb6a395819b747f6e1}{%
           family={Karoly},
           familyi={K\bibinitperiod},
           given={Philippa\bibnamedelima J.},
           giveni={P\bibinitperiod\bibinitdelim J\bibinitperiod}}}%
        {{hash=e8072a7fa4a08aacd2516b29e77b8bb9}{%
           family={Stirling},
           familyi={S\bibinitperiod},
           given={Rachel\bibnamedelima E.},
           giveni={R\bibinitperiod\bibinitdelim E\bibinitperiod}}}%
        {{hash=d37ec94a67936821f4246c2a4138a460}{%
           family={Cook},
           familyi={C\bibinitperiod},
           given={Mark\bibnamedelima J.},
           giveni={M\bibinitperiod\bibinitdelim J\bibinitperiod}}}%
        {{hash=cdad358110ee79808f0c33a4c792a74a}{%
           family={Goldenholz},
           familyi={G\bibinitperiod},
           given={Daniel\bibnamedelima M.},
           giveni={D\bibinitperiod\bibinitdelim M\bibinitperiod}}}%
        {{hash=35b0cddae05df745089bd76b27d5bf4c}{%
           family={Baud},
           familyi={B\bibinitperiod},
           given={Maxime\bibnamedelima O.},
           giveni={M\bibinitperiod\bibinitdelim O\bibinitperiod}}}%
        {{hash=569bc028799183aebd4b65c36ecd0f20}{%
           family={Rao},
           familyi={R\bibinitperiod},
           given={Vikram\bibnamedelima R.},
           giveni={V\bibinitperiod\bibinitdelim R\bibinitperiod}}}%
        {{hash=d92f8782c0ad034a9885c4312c013186}{%
           family={Vieluf},
           familyi={V\bibinitperiod},
           given={Solveig},
           giveni={S\bibinitperiod}}}%
        {{hash=5b96beda543d56b1cc3d5558bdb30aa2}{%
           family={Brinkmann},
           familyi={B\bibinitperiod},
           given={Benjamin\bibnamedelima H.},
           giveni={B\bibinitperiod\bibinitdelim H\bibinitperiod}}}%
      }
      \strng{namehash}{7661a9214e9784878a6f5e589a2b9167}
      \strng{fullhash}{8034cdb2bc9834d850986765d83edca5}
      \strng{bibnamehash}{20dbe48afbcad7952ea79c56849d1484}
      \strng{authorbibnamehash}{20dbe48afbcad7952ea79c56849d1484}
      \strng{authornamehash}{7661a9214e9784878a6f5e589a2b9167}
      \strng{authorfullhash}{8034cdb2bc9834d850986765d83edca5}
      \field{sortinit}{1}
      \field{sortinithash}{4f6aaa89bab872aa0999fec09ff8e98a}
      \field{labelnamesource}{author}
      \field{labeltitlesource}{title}
      \field{journaltitle}{Epilepsia}
      \field{note}{Published online 20 July 2026}
      \field{title}{Seizure forecasting: The long and winding road to clinical translation}
      \field{year}{2026}
      \verb{doi}
      \verb 10.1002/epi.70394
      \endverb
    \endentry
    \entry{carmo2024}{article}{}
      \name{author}{8}{}{%
        {{hash=82291d84eb2293effde93885c069cf44}{%
           family={Carmo},
           familyi={C\bibinitperiod},
           given={Ana\bibnamedelima Sofia},
           giveni={A\bibinitperiod\bibinitdelim S\bibinitperiod}}}%
        {{hash=18593a41eb834e02097ba776c5563661}{%
           family={Abreu},
           familyi={A\bibinitperiod},
           given={Mariana},
           giveni={M\bibinitperiod}}}%
        {{hash=4b26a0ff38a31b4e374c0a913f8cb27f}{%
           family={Baptista},
           familyi={B\bibinitperiod},
           given={Maria\bibnamedelima Fortuna},
           giveni={M\bibinitperiod\bibinitdelim F\bibinitperiod}}}%
        {{hash=d64a1089ae0d6f03ca81cfdfbabd303c}{%
           family={Oliveira\bibnamedelima Carvalho},
           familyi={O\bibinitperiod\bibinitdelim C\bibinitperiod},
           given={Miguel},
           giveni={M\bibinitperiod},
           prefix={de},
           prefixi={d\bibinitperiod}}}%
        {{hash=a77b8ff1d566c48524c743e7159893cc}{%
           family={Peralta},
           familyi={P\bibinitperiod},
           given={Ana\bibnamedelima Rita},
           giveni={A\bibinitperiod\bibinitdelim R\bibinitperiod}}}%
        {{hash=e1d79bc7a6fc86f7a4213fa6d945e9d9}{%
           family={Fred},
           familyi={F\bibinitperiod},
           given={Ana},
           giveni={A\bibinitperiod}}}%
        {{hash=70fc7912fa9f60cb02aa1abcc1e63445}{%
           family={Bentes},
           familyi={B\bibinitperiod},
           given={Carla},
           giveni={C\bibinitperiod}}}%
        {{hash=fd60395f5da0e20089f1da922ec60908}{%
           family={Silva},
           familyi={S\bibinitperiod},
           given={Hugo\bibnamedelima Plácido},
           giveni={H\bibinitperiod\bibinitdelim P\bibinitperiod},
           prefix={da},
           prefixi={d\bibinitperiod}}}%
      }
      \strng{namehash}{87b786f8f4209573a7719f8f3ab1a123}
      \strng{fullhash}{c6fa7b09f2ed1889c6dd4ebbe0890316}
      \strng{bibnamehash}{0cdec721e5d94f4c3573890b8082d6bd}
      \strng{authorbibnamehash}{0cdec721e5d94f4c3573890b8082d6bd}
      \strng{authornamehash}{87b786f8f4209573a7719f8f3ab1a123}
      \strng{authorfullhash}{c6fa7b09f2ed1889c6dd4ebbe0890316}
      \field{sortinit}{2}
      \field{sortinithash}{8b555b3791beccb63322c22f3320aa9a}
      \field{labelnamesource}{author}
      \field{labeltitlesource}{title}
      \field{journaltitle}{J. Neurol.}
      \field{number}{10}
      \field{title}{Automated algorithms for seizure forecast: A systematic review and meta-analysis}
      \field{volume}{271}
      \field{year}{2024}
      \field{pages}{6573\bibrangedash 6587}
      \range{pages}{15}
      \verb{doi}
      \verb 10.1007/s00415-024-12655-z
      \endverb
    \endentry
    \entry{andrade2024}{article}{}
      \name{author}{3}{}{%
        {{hash=fca1c58470ba8116795357d58c4aabea}{%
           family={Andrade},
           familyi={A\bibinitperiod},
           given={Inês},
           giveni={I\bibinitperiod}}}%
        {{hash=16fc7634174f7764a9e5a90e39131a81}{%
           family={Teixeira},
           familyi={T\bibinitperiod},
           given={César},
           giveni={C\bibinitperiod}}}%
        {{hash=883a6682b4fe31e486f8d393628f0cfd}{%
           family={Pinto},
           familyi={P\bibinitperiod},
           given={Mauro},
           giveni={M\bibinitperiod}}}%
      }
      \strng{namehash}{ed53a64da9691f88588a76841f5f47f0}
      \strng{fullhash}{ed53a64da9691f88588a76841f5f47f0}
      \strng{bibnamehash}{ed53a64da9691f88588a76841f5f47f0}
      \strng{authorbibnamehash}{ed53a64da9691f88588a76841f5f47f0}
      \strng{authornamehash}{ed53a64da9691f88588a76841f5f47f0}
      \strng{authorfullhash}{ed53a64da9691f88588a76841f5f47f0}
      \field{sortinit}{2}
      \field{sortinithash}{8b555b3791beccb63322c22f3320aa9a}
      \field{labelnamesource}{author}
      \field{labeltitlesource}{title}
      \field{journaltitle}{Front. Neurosci.}
      \field{title}{On the performance of seizure prediction machine learning methods across different databases: The sample and alarm-based perspectives}
      \field{volume}{18}
      \field{year}{2024}
      \field{pages}{1417748}
      \range{pages}{1}
      \verb{doi}
      \verb 10.3389/fnins.2024.1417748
      \endverb
    \endentry
    \entry{shafiezadeh2023}{article}{}
      \name{author}{8}{}{%
        {{hash=31d441b124d31d973c3d57898ec25d7a}{%
           family={Shafiezadeh},
           familyi={S\bibinitperiod},
           given={Sina},
           giveni={S\bibinitperiod}}}%
        {{hash=03c85bd043803ad062b05e282c3d85ca}{%
           family={Duma},
           familyi={D\bibinitperiod},
           given={Gian\bibnamedelima Marco},
           giveni={G\bibinitperiod\bibinitdelim M\bibinitperiod}}}%
        {{hash=e2645d214fca351be05f5e6da711874a}{%
           family={Mento},
           familyi={M\bibinitperiod},
           given={Giovanni},
           giveni={G\bibinitperiod}}}%
        {{hash=a801aa249870fe356dc7db9b0df01e62}{%
           family={Danieli},
           familyi={D\bibinitperiod},
           given={Alberto},
           giveni={A\bibinitperiod}}}%
        {{hash=b70a135e6b742bdbcb4997f5269f2b11}{%
           family={Antoniazzi},
           familyi={A\bibinitperiod},
           given={Lisa},
           giveni={L\bibinitperiod}}}%
        {{hash=bc9e90bb07afb12c28d72319f95ac9af}{%
           family={Del\bibnamedelimb Popolo\bibnamedelima Cristaldi},
           familyi={D\bibinitperiod\bibinitdelim P\bibinitperiod\bibinitdelim C\bibinitperiod},
           given={Fiorella},
           giveni={F\bibinitperiod}}}%
        {{hash=44541e0ffd427170c6b9f7d139e92bdb}{%
           family={Bonanni},
           familyi={B\bibinitperiod},
           given={Paolo},
           giveni={P\bibinitperiod}}}%
        {{hash=d8c43e5429158fe51408ffa847a4a856}{%
           family={Testolin},
           familyi={T\bibinitperiod},
           given={Alberto},
           giveni={A\bibinitperiod}}}%
      }
      \strng{namehash}{759a27664599da6568564a11926dbf93}
      \strng{fullhash}{e8b158689e0bdfa5ff67ff8ea95d2a65}
      \strng{bibnamehash}{2ce5e45103675dae246f7ec91a8253a2}
      \strng{authorbibnamehash}{2ce5e45103675dae246f7ec91a8253a2}
      \strng{authornamehash}{759a27664599da6568564a11926dbf93}
      \strng{authorfullhash}{e8b158689e0bdfa5ff67ff8ea95d2a65}
      \field{extraname}{1}
      \field{sortinit}{3}
      \field{sortinithash}{ad6fe7482ffbd7b9f99c9e8b5dccd3d7}
      \field{labelnamesource}{author}
      \field{labeltitlesource}{title}
      \field{journaltitle}{Appl. Sci.}
      \field{number}{7}
      \field{title}{Methodological issues in evaluating machine learning models for {EEG} seizure prediction: Good cross-validation accuracy does not guarantee generalization to new patients}
      \field{volume}{13}
      \field{year}{2023}
      \field{pages}{4262}
      \range{pages}{1}
      \verb{doi}
      \verb 10.3390/app13074262
      \endverb
    \endentry
    \entry{brookshire2024}{article}{}
      \name{author}{10}{}{%
        {{hash=551bac5aa4367a10c97a493d8d05d426}{%
           family={Brookshire},
           familyi={B\bibinitperiod},
           given={Geoffrey},
           giveni={G\bibinitperiod}}}%
        {{hash=d0c5e1b0105adad355c5d1c67918e08d}{%
           family={Kasper},
           familyi={K\bibinitperiod},
           given={Jake},
           giveni={J\bibinitperiod}}}%
        {{hash=299148aea999b09b20fa567ec8531c40}{%
           family={Blauch},
           familyi={B\bibinitperiod},
           given={Nicholas\bibnamedelima M.},
           giveni={N\bibinitperiod\bibinitdelim M\bibinitperiod}}}%
        {{hash=122d2369baa4c19a7b9d3887a92bd786}{%
           family={Wu},
           familyi={W\bibinitperiod},
           given={Yunan\bibnamedelima Charles},
           giveni={Y\bibinitperiod\bibinitdelim C\bibinitperiod}}}%
        {{hash=a77672267b3cdf9b7f4b69ae8e06b529}{%
           family={Glatt},
           familyi={G\bibinitperiod},
           given={Ryan},
           giveni={R\bibinitperiod}}}%
        {{hash=5acff860a846df1bc2acd9c83985424f}{%
           family={Merrill},
           familyi={M\bibinitperiod},
           given={David\bibnamedelima A.},
           giveni={D\bibinitperiod\bibinitdelim A\bibinitperiod}}}%
        {{hash=0ea901ff73f81940f20c1b3a3b89e781}{%
           family={Gerrol},
           familyi={G\bibinitperiod},
           given={Spencer},
           giveni={S\bibinitperiod}}}%
        {{hash=00d84cfdde32b375ba3b89cd4544787c}{%
           family={Yoder},
           familyi={Y\bibinitperiod},
           given={Keith\bibnamedelima J.},
           giveni={K\bibinitperiod\bibinitdelim J\bibinitperiod}}}%
        {{hash=21301ff999eeb3a41c76c8d31a649f23}{%
           family={Quirk},
           familyi={Q\bibinitperiod},
           given={Colin},
           giveni={C\bibinitperiod}}}%
        {{hash=8ffe95f7b7a62335592b591e2a91e0db}{%
           family={Lucero},
           familyi={L\bibinitperiod},
           given={Ché},
           giveni={C\bibinitperiod}}}%
      }
      \strng{namehash}{0b92bf5c78570c55d27cc49b366b82d2}
      \strng{fullhash}{18c23468d2d095b46a752e06c325914d}
      \strng{bibnamehash}{0f785db760f229d50a4a476acbda4c06}
      \strng{authorbibnamehash}{0f785db760f229d50a4a476acbda4c06}
      \strng{authornamehash}{0b92bf5c78570c55d27cc49b366b82d2}
      \strng{authorfullhash}{18c23468d2d095b46a752e06c325914d}
      \field{sortinit}{4}
      \field{sortinithash}{9381316451d1b9788675a07e972a12a7}
      \field{labelnamesource}{author}
      \field{labeltitlesource}{title}
      \field{journaltitle}{Front. Neurosci.}
      \field{title}{Data leakage in deep learning studies of translational {EEG}}
      \field{volume}{18}
      \field{year}{2024}
      \field{pages}{1373515}
      \range{pages}{1}
      \verb{doi}
      \verb 10.3389/fnins.2024.1373515
      \endverb
    \endentry
    \entry{song2026review}{article}{}
      \name{author}{4}{}{%
        {{hash=b9b0c83dad32d81bc9d40e482b32373d}{%
           family={Song},
           familyi={S\bibinitperiod},
           given={Zikang},
           giveni={Z\bibinitperiod}}}%
        {{hash=eb6473c108ab699407687e6d0fdbe735}{%
           family={Arrowsmith},
           familyi={A\bibinitperiod},
           given={Kim},
           giveni={K\bibinitperiod}}}%
        {{hash=70d411d062a26b1bfbd535765c1b03b9}{%
           family={Henare},
           familyi={H\bibinitperiod},
           given={Dion},
           giveni={D\bibinitperiod}}}%
        {{hash=14c7d494e6c80cce327cb87838d950bb}{%
           family={Pedersen},
           familyi={P\bibinitperiod},
           given={Mangor},
           giveni={M\bibinitperiod}}}%
      }
      \strng{namehash}{953c0ffa809523d09974ed01865b39a7}
      \strng{fullhash}{f06c682aaf1bf20404b650c9443cb698}
      \strng{bibnamehash}{f06c682aaf1bf20404b650c9443cb698}
      \strng{authorbibnamehash}{f06c682aaf1bf20404b650c9443cb698}
      \strng{authornamehash}{953c0ffa809523d09974ed01865b39a7}
      \strng{authorfullhash}{f06c682aaf1bf20404b650c9443cb698}
      \field{extraname}{1}
      \field{sortinit}{5}
      \field{sortinithash}{20e9b4b0b173788c5dace24730f47d8c}
      \field{labelnamesource}{author}
      \field{labeltitlesource}{title}
      \field{journaltitle}{Artif. Intell. Med.}
      \field{note}{Published online 26 June 2026}
      \field{title}{Real-time {EEG}-based epileptic seizure prediction using artificial intelligence: A systematic review}
      \field{volume}{180}
      \field{year}{2026}
      \field{pages}{103476}
      \range{pages}{1}
      \verb{doi}
      \verb 10.1016/j.artmed.2026.103476
      \endverb
    \endentry
    \entry{shafiezadeh2024review}{article}{}
      \name{author}{4}{}{%
        {{hash=31d441b124d31d973c3d57898ec25d7a}{%
           family={Shafiezadeh},
           familyi={S\bibinitperiod},
           given={Sina},
           giveni={S\bibinitperiod}}}%
        {{hash=03c85bd043803ad062b05e282c3d85ca}{%
           family={Duma},
           familyi={D\bibinitperiod},
           given={Gian\bibnamedelima Marco},
           giveni={G\bibinitperiod\bibinitdelim M\bibinitperiod}}}%
        {{hash=a61cb4ad5c347a30537ba981bbb8286a}{%
           family={Pozza},
           familyi={P\bibinitperiod},
           given={Marco},
           giveni={M\bibinitperiod}}}%
        {{hash=d8c43e5429158fe51408ffa847a4a856}{%
           family={Testolin},
           familyi={T\bibinitperiod},
           given={Alberto},
           giveni={A\bibinitperiod}}}%
      }
      \strng{namehash}{759a27664599da6568564a11926dbf93}
      \strng{fullhash}{7d98097a9c4d22743a98d23b449c251e}
      \strng{bibnamehash}{7d98097a9c4d22743a98d23b449c251e}
      \strng{authorbibnamehash}{7d98097a9c4d22743a98d23b449c251e}
      \strng{authornamehash}{759a27664599da6568564a11926dbf93}
      \strng{authorfullhash}{7d98097a9c4d22743a98d23b449c251e}
      \field{extraname}{2}
      \field{sortinit}{5}
      \field{sortinithash}{20e9b4b0b173788c5dace24730f47d8c}
      \field{labelnamesource}{author}
      \field{labeltitlesource}{title}
      \field{journaltitle}{J. Neural Eng.}
      \field{number}{6}
      \field{title}{A systematic review of cross-patient approaches for {EEG} epileptic seizure prediction}
      \field{volume}{21}
      \field{year}{2024}
      \field{pages}{061004}
      \range{pages}{1}
      \verb{doi}
      \verb 10.1088/1741-2552/ad9682
      \endverb
    \endentry
    \entry{segal2023}{article}{}
      \name{author}{6}{}{%
        {{hash=176312b45dadeab64c6198eee0eb6ed7}{%
           family={Segal},
           familyi={S\bibinitperiod},
           given={Galya},
           giveni={G\bibinitperiod}}}%
        {{hash=4107b7b5283e078003a7c2ddf3d6ba70}{%
           family={Keidar},
           familyi={K\bibinitperiod},
           given={Noam},
           giveni={N\bibinitperiod}}}%
        {{hash=eff737903f1d48a476da593028d10e7c}{%
           family={Lotan},
           familyi={L\bibinitperiod},
           given={Roy\bibnamedelima Maor},
           giveni={R\bibinitperiod\bibinitdelim M\bibinitperiod}}}%
        {{hash=b2349f448cc200f2492f372e9eda8c1e}{%
           family={Romano},
           familyi={R\bibinitperiod},
           given={Yaniv},
           giveni={Y\bibinitperiod}}}%
        {{hash=e55c7dbc88d9a6a9701d87615af1bba5}{%
           family={Herskovitz},
           familyi={H\bibinitperiod},
           given={Moshe},
           giveni={M\bibinitperiod}}}%
        {{hash=ad1fd8ae2b845251b7bf3caef84afa3c}{%
           family={Yaniv},
           familyi={Y\bibinitperiod},
           given={Yael},
           giveni={Y\bibinitperiod}}}%
      }
      \strng{namehash}{42d0b6224d65f4d6ccc2038793fe1c67}
      \strng{fullhash}{42741f6694a869999d1293fc2bbfd996}
      \strng{bibnamehash}{42741f6694a869999d1293fc2bbfd996}
      \strng{authorbibnamehash}{42741f6694a869999d1293fc2bbfd996}
      \strng{authornamehash}{42d0b6224d65f4d6ccc2038793fe1c67}
      \strng{authorfullhash}{42741f6694a869999d1293fc2bbfd996}
      \field{sortinit}{6}
      \field{sortinithash}{b33bc299efb3c36abec520a4c896a66d}
      \field{labelnamesource}{author}
      \field{labeltitlesource}{title}
      \field{journaltitle}{Front. Neurosci.}
      \field{title}{Utilizing risk-controlling prediction calibration to reduce false alarm rates in epileptic seizure prediction}
      \field{volume}{17}
      \field{year}{2023}
      \field{pages}{1184990}
      \range{pages}{1}
      \verb{doi}
      \verb 10.3389/fnins.2023.1184990
      \endverb
    \endentry
    \entry{mao2023}{article}{}
      \name{author}{5}{}{%
        {{hash=03a7c9c17c33dfc71911a63bcf2d42e4}{%
           family={Mao},
           familyi={M\bibinitperiod},
           given={Tingting},
           giveni={T\bibinitperiod}}}%
        {{hash=cd3b37966ea3296c8718b5b96f0195bc}{%
           family={Li},
           familyi={L\bibinitperiod},
           given={Chang},
           giveni={C\bibinitperiod}}}%
        {{hash=5b1263a9537e30c038a701bbe98f2554}{%
           family={Zhao},
           familyi={Z\bibinitperiod},
           given={Yuchang},
           giveni={Y\bibinitperiod}}}%
        {{hash=8f9a2b8505a59f61cf4923d6ab4cebba}{%
           family={Song},
           familyi={S\bibinitperiod},
           given={Rencheng},
           giveni={R\bibinitperiod}}}%
        {{hash=1736d0603ed7525831d86fe9f152afa3}{%
           family={Chen},
           familyi={C\bibinitperiod},
           given={Xun},
           giveni={X\bibinitperiod}}}%
      }
      \strng{namehash}{681f42bee26f9fbbc895c7390098f59a}
      \strng{fullhash}{788819f685823ccd57cf2bd85bccbbe8}
      \strng{bibnamehash}{788819f685823ccd57cf2bd85bccbbe8}
      \strng{authorbibnamehash}{788819f685823ccd57cf2bd85bccbbe8}
      \strng{authornamehash}{681f42bee26f9fbbc895c7390098f59a}
      \strng{authorfullhash}{788819f685823ccd57cf2bd85bccbbe8}
      \field{sortinit}{6}
      \field{sortinithash}{b33bc299efb3c36abec520a4c896a66d}
      \field{labelnamesource}{author}
      \field{labeltitlesource}{title}
      \field{journaltitle}{IEEE Sens. J.}
      \field{number}{19}
      \field{title}{Online test-time adaptation for patient-independent seizure prediction}
      \field{volume}{23}
      \field{year}{2023}
      \field{pages}{23133\bibrangedash 23144}
      \range{pages}{12}
      \verb{doi}
      \verb 10.1109/JSEN.2023.3307223
      \endverb
    \endentry
    \entry{shafiezadeh2024calibration}{article}{}
      \name{author}{8}{}{%
        {{hash=31d441b124d31d973c3d57898ec25d7a}{%
           family={Shafiezadeh},
           familyi={S\bibinitperiod},
           given={Sina},
           giveni={S\bibinitperiod}}}%
        {{hash=03c85bd043803ad062b05e282c3d85ca}{%
           family={Duma},
           familyi={D\bibinitperiod},
           given={Gian\bibnamedelima Marco},
           giveni={G\bibinitperiod\bibinitdelim M\bibinitperiod}}}%
        {{hash=e2645d214fca351be05f5e6da711874a}{%
           family={Mento},
           familyi={M\bibinitperiod},
           given={Giovanni},
           giveni={G\bibinitperiod}}}%
        {{hash=a801aa249870fe356dc7db9b0df01e62}{%
           family={Danieli},
           familyi={D\bibinitperiod},
           given={Alberto},
           giveni={A\bibinitperiod}}}%
        {{hash=b70a135e6b742bdbcb4997f5269f2b11}{%
           family={Antoniazzi},
           familyi={A\bibinitperiod},
           given={Lisa},
           giveni={L\bibinitperiod}}}%
        {{hash=bc9e90bb07afb12c28d72319f95ac9af}{%
           family={Del\bibnamedelimb Popolo\bibnamedelima Cristaldi},
           familyi={D\bibinitperiod\bibinitdelim P\bibinitperiod\bibinitdelim C\bibinitperiod},
           given={Fiorella},
           giveni={F\bibinitperiod}}}%
        {{hash=44541e0ffd427170c6b9f7d139e92bdb}{%
           family={Bonanni},
           familyi={B\bibinitperiod},
           given={Paolo},
           giveni={P\bibinitperiod}}}%
        {{hash=d8c43e5429158fe51408ffa847a4a856}{%
           family={Testolin},
           familyi={T\bibinitperiod},
           given={Alberto},
           giveni={A\bibinitperiod}}}%
      }
      \strng{namehash}{759a27664599da6568564a11926dbf93}
      \strng{fullhash}{e8b158689e0bdfa5ff67ff8ea95d2a65}
      \strng{bibnamehash}{2ce5e45103675dae246f7ec91a8253a2}
      \strng{authorbibnamehash}{2ce5e45103675dae246f7ec91a8253a2}
      \strng{authornamehash}{759a27664599da6568564a11926dbf93}
      \strng{authorfullhash}{e8b158689e0bdfa5ff67ff8ea95d2a65}
      \field{extraname}{3}
      \field{sortinit}{6}
      \field{sortinithash}{b33bc299efb3c36abec520a4c896a66d}
      \field{labelnamesource}{author}
      \field{labeltitlesource}{title}
      \field{journaltitle}{Sensors}
      \field{number}{9}
      \field{title}{Calibrating deep learning classifiers for patient-independent electroencephalogram seizure forecasting}
      \field{volume}{24}
      \field{year}{2024}
      \field{pages}{2863}
      \range{pages}{1}
      \verb{doi}
      \verb 10.3390/s24092863
      \endverb
    \endentry
    \entry{zhang2025cda}{article}{}
      \name{author}{5}{}{%
        {{hash=3b039cf7c5fb707bb188c983b030e869}{%
           family={Zhang},
           familyi={Z\bibinitperiod},
           given={Ziye},
           giveni={Z\bibinitperiod}}}%
        {{hash=bafa8b5a39c1e8ca870707f3213b3b31}{%
           family={Liu},
           familyi={L\bibinitperiod},
           given={Aiping},
           giveni={A\bibinitperiod}}}%
        {{hash=d525b2c70c828a14a4337bab2f6203a7}{%
           family={Gao},
           familyi={G\bibinitperiod},
           given={Yikai},
           giveni={Y\bibinitperiod}}}%
        {{hash=a1ee18c0dfe722b1699c1aab6bec680b}{%
           family={Qian},
           familyi={Q\bibinitperiod},
           given={Ruobing},
           giveni={R\bibinitperiod}}}%
        {{hash=1736d0603ed7525831d86fe9f152afa3}{%
           family={Chen},
           familyi={C\bibinitperiod},
           given={Xun},
           giveni={X\bibinitperiod}}}%
      }
      \strng{namehash}{f6de5d50259f0d81879ad14e96d62f5a}
      \strng{fullhash}{ba28640cb07ce7626a71e17e8675b9d0}
      \strng{bibnamehash}{ba28640cb07ce7626a71e17e8675b9d0}
      \strng{authorbibnamehash}{ba28640cb07ce7626a71e17e8675b9d0}
      \strng{authornamehash}{f6de5d50259f0d81879ad14e96d62f5a}
      \strng{authorfullhash}{ba28640cb07ce7626a71e17e8675b9d0}
      \field{sortinit}{6}
      \field{sortinithash}{b33bc299efb3c36abec520a4c896a66d}
      \field{labelnamesource}{author}
      \field{labeltitlesource}{title}
      \field{journaltitle}{Cogn. Neurodyn.}
      \field{number}{1}
      \field{title}{Cross-patient seizure prediction via continuous domain adaptation and similar sample replay}
      \field{volume}{19}
      \field{year}{2025}
      \field{pages}{26}
      \range{pages}{1}
      \verb{doi}
      \verb 10.1007/s11571-024-10216-8
      \endverb
    \endentry
    \entry{jemal2024}{article}{}
      \name{author}{5}{}{%
        {{hash=1feaf018746286185a70adb6785e634e}{%
           family={Jemal},
           familyi={J\bibinitperiod},
           given={Imen},
           giveni={I\bibinitperiod}}}%
        {{hash=83dfdcf94acc217895a3b701f2723b58}{%
           family={Abou-Abbas},
           familyi={A\bibinithyphendelim A\bibinitperiod},
           given={Lina},
           giveni={L\bibinitperiod}}}%
        {{hash=10b22d4330a8f5acc7e679fb46491321}{%
           family={Henni},
           familyi={H\bibinitperiod},
           given={Karim},
           giveni={K\bibinitperiod}}}%
        {{hash=2093667af4601e891529723bf35a2afa}{%
           family={Mitiche},
           familyi={M\bibinitperiod},
           given={Amar},
           giveni={A\bibinitperiod}}}%
        {{hash=fa3c57453eef0386c71dfd2899b8c6ff}{%
           family={Mezghani},
           familyi={M\bibinitperiod},
           given={Nizar},
           giveni={N\bibinitperiod}}}%
      }
      \strng{namehash}{d4bb4c2081ccdef2eb1fcb98920d195d}
      \strng{fullhash}{86ef50c72860a8923fce0fb94127c6df}
      \strng{bibnamehash}{86ef50c72860a8923fce0fb94127c6df}
      \strng{authorbibnamehash}{86ef50c72860a8923fce0fb94127c6df}
      \strng{authornamehash}{d4bb4c2081ccdef2eb1fcb98920d195d}
      \strng{authorfullhash}{86ef50c72860a8923fce0fb94127c6df}
      \field{sortinit}{7}
      \field{sortinithash}{108d0be1b1bee9773a1173443802c0a3}
      \field{labelnamesource}{author}
      \field{labeltitlesource}{title}
      \field{journaltitle}{Front. Neuroinform.}
      \field{title}{Domain adaptation for {EEG}-based, cross-subject epileptic seizure prediction}
      \field{volume}{18}
      \field{year}{2024}
      \field{pages}{1303380}
      \range{pages}{1}
      \verb{doi}
      \verb 10.3389/fninf.2024.1303380
      \endverb
    \endentry
    \entry{yang2026causal}{article}{}
      \name{author}{7}{}{%
        {{hash=cabfe2e3e9cd2db27e54964f87174563}{%
           family={Yang},
           familyi={Y\bibinitperiod},
           given={Hongliu},
           giveni={H\bibinitperiod}}}%
        {{hash=0104f63d9b4d7ddfd93f22cbaa0a3ca5}{%
           family={Müller},
           familyi={M\bibinitperiod},
           given={Jens},
           giveni={J\bibinitperiod}}}%
        {{hash=1c624f185db136434c5a4f0da3c3a18a}{%
           family={Kalousios},
           familyi={K\bibinitperiod},
           given={Sotirios},
           giveni={S\bibinitperiod}}}%
        {{hash=154940a3d36099950404eab0c687d633}{%
           family={Leonhardt},
           familyi={L\bibinitperiod},
           given={Georg},
           giveni={G\bibinitperiod}}}%
        {{hash=795234a166ad83f910b6a8174a8bbcc2}{%
           family={Dümpelmann},
           familyi={D\bibinitperiod},
           given={Matthias},
           giveni={M\bibinitperiod}}}%
        {{hash=eb99fa2093e5bdcb0e765eb809c06e2d}{%
           family={Schulze-Bonhage},
           familyi={S\bibinithyphendelim B\bibinitperiod},
           given={Andreas},
           giveni={A\bibinitperiod}}}%
        {{hash=545cb5079adfe3c9f178ea3ed461f0cb}{%
           family={Tetzlaff},
           familyi={T\bibinitperiod},
           given={Ronald},
           giveni={R\bibinitperiod}}}%
      }
      \strng{namehash}{c8a492797d9e6d51f45060164fd8933d}
      \strng{fullhash}{9b575718048160284739b7a4529bde59}
      \strng{bibnamehash}{554157aa2d65f2f0437e4f34c814f88c}
      \strng{authorbibnamehash}{554157aa2d65f2f0437e4f34c814f88c}
      \strng{authornamehash}{c8a492797d9e6d51f45060164fd8933d}
      \strng{authorfullhash}{9b575718048160284739b7a4529bde59}
      \field{sortinit}{9}
      \field{sortinithash}{0a5ebc79d83c96b6579069544c73c7d4}
      \field{labelnamesource}{author}
      \field{labeltitlesource}{title}
      \field{journaltitle}{Epilepsia}
      \field{number}{5}
      \field{title}{Seizure forecasting with epilepsy cycles: On the causality of forecasting pipelines}
      \field{volume}{67}
      \field{year}{2026}
      \field{pages}{2506\bibrangedash 2517}
      \range{pages}{12}
      \verb{doi}
      \verb 10.1002/epi.70110
      \endverb
    \endentry
    \entry{guttag2010}{misc}{}
      \name{author}{1}{}{%
        {{hash=f81cd6997c90145de6eca30657467351}{%
           family={Guttag},
           familyi={G\bibinitperiod},
           given={John},
           giveni={J\bibinitperiod}}}%
      }
      \strng{namehash}{f81cd6997c90145de6eca30657467351}
      \strng{fullhash}{f81cd6997c90145de6eca30657467351}
      \strng{bibnamehash}{f81cd6997c90145de6eca30657467351}
      \strng{authorbibnamehash}{f81cd6997c90145de6eca30657467351}
      \strng{authornamehash}{f81cd6997c90145de6eca30657467351}
      \strng{authorfullhash}{f81cd6997c90145de6eca30657467351}
      \field{sortinit}{1}
      \field{sortinithash}{4f6aaa89bab872aa0999fec09ff8e98a}
      \field{labelnamesource}{author}
      \field{labeltitlesource}{title}
      \field{howpublished}{PhysioNet, version 1.0.0}
      \field{title}{{CHB-MIT} Scalp {EEG} Database}
      \field{year}{2010}
      \verb{doi}
      \verb 10.13026/C2K01R
      \endverb
      \verb{urlraw}
      \verb https://physionet.org/content/chbmit/1.0.0/
      \endverb
      \verb{url}
      \verb https://physionet.org/content/chbmit/1.0.0/
      \endverb
    \endentry
    \entry{goldberger2000}{article}{}
      \name{author}{10}{}{%
        {{hash=c99be12ffae540b5ba4cb3a23ee3ec0a}{%
           family={Goldberger},
           familyi={G\bibinitperiod},
           given={Ary\bibnamedelima L.},
           giveni={A\bibinitperiod\bibinitdelim L\bibinitperiod}}}%
        {{hash=22c61ac7a4c1cfb66b48ed8f90dd69d7}{%
           family={Amaral},
           familyi={A\bibinitperiod},
           given={Luis\bibnamedelimb A.\bibnamedelimi N.},
           giveni={L\bibinitperiod\bibinitdelim A\bibinitperiod\bibinitdelim N\bibinitperiod}}}%
        {{hash=6b2678a928f4aaa1dbcc238adf866993}{%
           family={Glass},
           familyi={G\bibinitperiod},
           given={Leon},
           giveni={L\bibinitperiod}}}%
        {{hash=bb1b55fa34693d71ca9e1104f846fa42}{%
           family={Hausdorff},
           familyi={H\bibinitperiod},
           given={Jeffrey\bibnamedelima M.},
           giveni={J\bibinitperiod\bibinitdelim M\bibinitperiod}}}%
        {{hash=b0f592c3910ad2fd1d9791d16e601ce3}{%
           family={Ivanov},
           familyi={I\bibinitperiod},
           given={Plamen\bibnamedelima Ch.},
           giveni={P\bibinitperiod\bibinitdelim C\bibinitperiod}}}%
        {{hash=2193bac90baddb616fc4dcd2f366de81}{%
           family={Mark},
           familyi={M\bibinitperiod},
           given={Roger\bibnamedelima G.},
           giveni={R\bibinitperiod\bibinitdelim G\bibinitperiod}}}%
        {{hash=5222afca7b17d3624464c48bdb21e705}{%
           family={Mietus},
           familyi={M\bibinitperiod},
           given={Joseph\bibnamedelima E.},
           giveni={J\bibinitperiod\bibinitdelim E\bibinitperiod}}}%
        {{hash=71ab5dbee9c717c687e1b2c142bce563}{%
           family={Moody},
           familyi={M\bibinitperiod},
           given={George\bibnamedelima B.},
           giveni={G\bibinitperiod\bibinitdelim B\bibinitperiod}}}%
        {{hash=07ec0b651afc3688b2dc4aecaa9f4fba}{%
           family={Peng},
           familyi={P\bibinitperiod},
           given={Chung-Kang},
           giveni={C\bibinithyphendelim K\bibinitperiod}}}%
        {{hash=5f5c56c0c8f34aa567709e10df5afd57}{%
           family={Stanley},
           familyi={S\bibinitperiod},
           given={H.\bibnamedelimi Eugene},
           giveni={H\bibinitperiod\bibinitdelim E\bibinitperiod}}}%
      }
      \strng{namehash}{ac33f54eb3663cac88ca522e0018a750}
      \strng{fullhash}{99ff5ab6ac3f9e1b8b06c69e0c579fee}
      \strng{bibnamehash}{0d614db12399cdd68a4804c84d69e154}
      \strng{authorbibnamehash}{0d614db12399cdd68a4804c84d69e154}
      \strng{authornamehash}{ac33f54eb3663cac88ca522e0018a750}
      \strng{authorfullhash}{99ff5ab6ac3f9e1b8b06c69e0c579fee}
      \field{sortinit}{1}
      \field{sortinithash}{4f6aaa89bab872aa0999fec09ff8e98a}
      \field{labelnamesource}{author}
      \field{labeltitlesource}{title}
      \field{journaltitle}{Circulation}
      \field{number}{23}
      \field{title}{{PhysioBank}, {PhysioToolkit}, and {PhysioNet}: Components of a new research resource for complex physiologic signals}
      \field{volume}{101}
      \field{year}{2000}
      \field{pages}{e215\bibrangedash e220}
      \range{pages}{-1}
      \verb{doi}
      \verb 10.1161/01.CIR.101.23.e215
      \endverb
    \endentry
    \entry{pollard2026physionet}{article}{}
      \name{author}{9}{}{%
        {{hash=ee5dba98efcb604a84e148b6339ad236}{%
           family={Pollard},
           familyi={P\bibinitperiod},
           given={Tom},
           giveni={T\bibinitperiod}}}%
        {{hash=c3cd0996a4b4413878011d067dd7f8ed}{%
           family={Moody},
           familyi={M\bibinitperiod},
           given={Benjamin\bibnamedelima E.},
           giveni={B\bibinitperiod\bibinitdelim E\bibinitperiod}}}%
        {{hash=2ea8fc75e44631dccd4c8217117062f2}{%
           family={Lehman},
           familyi={L\bibinitperiod},
           given={Li-wei\bibnamedelima H.},
           giveni={L\bibinithyphendelim w\bibinitperiod\bibinitdelim H\bibinitperiod}}}%
        {{hash=03b7fd6653e5712966b913563ce760a0}{%
           family={Gow},
           familyi={G\bibinitperiod},
           given={Brian\bibnamedelima J.},
           giveni={B\bibinitperiod\bibinitdelim J\bibinitperiod}}}%
        {{hash=3d2674b42b097d04e6075f9a6cc1366e}{%
           family={Fernandes},
           familyi={F\bibinitperiod},
           given={Chrystinne},
           giveni={C\bibinitperiod}}}%
        {{hash=74b4db65212feef0d99404441bcf9fd9}{%
           family={Xie},
           familyi={X\bibinitperiod},
           given={Chen},
           giveni={C\bibinitperiod}}}%
        {{hash=68ed63f3019ef9e3dabede7d5c5239f9}{%
           family={Johnson},
           familyi={J\bibinitperiod},
           given={Alistair},
           giveni={A\bibinitperiod}}}%
        {{hash=2193bac90baddb616fc4dcd2f366de81}{%
           family={Mark},
           familyi={M\bibinitperiod},
           given={Roger\bibnamedelima G.},
           giveni={R\bibinitperiod\bibinitdelim G\bibinitperiod}}}%
        {{hash=5b437365d8eaec5e109fbc89ae3a858f}{%
           family={Heldt},
           familyi={H\bibinitperiod},
           given={Thomas},
           giveni={T\bibinitperiod}}}%
      }
      \strng{namehash}{b849855cf1581b8a1d1963affa38920a}
      \strng{fullhash}{fabbf030a8730f01c90cd5b8caec03a9}
      \strng{bibnamehash}{22156405f91a60413926dc7df6e5f41f}
      \strng{authorbibnamehash}{22156405f91a60413926dc7df6e5f41f}
      \strng{authornamehash}{b849855cf1581b8a1d1963affa38920a}
      \strng{authorfullhash}{fabbf030a8730f01c90cd5b8caec03a9}
      \field{sortinit}{1}
      \field{sortinithash}{4f6aaa89bab872aa0999fec09ff8e98a}
      \field{labelnamesource}{author}
      \field{labeltitlesource}{title}
      \field{journaltitle}{Nat. Health}
      \field{number}{8}
      \field{title}{{PhysioNet} as a global platform for biomedical research}
      \field{volume}{1}
      \field{year}{2026}
      \field{pages}{792\bibrangedash 795}
      \range{pages}{4}
      \verb{doi}
      \verb 10.1038/s44360-026-00096-z
      \endverb
    \endentry
    \entry{shoeb2009}{thesis}{}
      \name{author}{1}{}{%
        {{hash=52d8cbfa04ccab53e1ff89586f9c7f8a}{%
           family={Shoeb},
           familyi={S\bibinitperiod},
           given={Ali\bibnamedelima H.},
           giveni={A\bibinitperiod\bibinitdelim H\bibinitperiod}}}%
      }
      \list{institution}{2}{%
        {Harvard--MIT Division of Health Sciences}%
        {Technology}%
      }
      \strng{namehash}{52d8cbfa04ccab53e1ff89586f9c7f8a}
      \strng{fullhash}{52d8cbfa04ccab53e1ff89586f9c7f8a}
      \strng{bibnamehash}{52d8cbfa04ccab53e1ff89586f9c7f8a}
      \strng{authorbibnamehash}{52d8cbfa04ccab53e1ff89586f9c7f8a}
      \strng{authornamehash}{52d8cbfa04ccab53e1ff89586f9c7f8a}
      \strng{authorfullhash}{52d8cbfa04ccab53e1ff89586f9c7f8a}
      \field{sortinit}{1}
      \field{sortinithash}{4f6aaa89bab872aa0999fec09ff8e98a}
      \field{labelnamesource}{author}
      \field{labeltitlesource}{title}
      \field{title}{Application of machine learning to epileptic seizure onset detection and treatment}
      \field{type}{phdthesis}
      \field{year}{2009}
      \verb{urlraw}
      \verb https://hdl.handle.net/1721.1/54669
      \endverb
      \verb{url}
      \verb https://hdl.handle.net/1721.1/54669
      \endverb
    \endentry
    \entry{truong2018}{article}{}
      \name{author}{7}{}{%
        {{hash=b2ba40d25bf9fa2e6ffd6046d0cc9eca}{%
           family={Truong},
           familyi={T\bibinitperiod},
           given={Nhan\bibnamedelima Duy},
           giveni={N\bibinitperiod\bibinitdelim D\bibinitperiod}}}%
        {{hash=2fd47339459150180c6173205416f2f9}{%
           family={Nguyen},
           familyi={N\bibinitperiod},
           given={Anh\bibnamedelima Duy},
           giveni={A\bibinitperiod\bibinitdelim D\bibinitperiod}}}%
        {{hash=a3f74a601310e1f4e674d42bd93f5f39}{%
           family={Kuhlmann},
           familyi={K\bibinitperiod},
           given={Levin},
           giveni={L\bibinitperiod}}}%
        {{hash=75124416a4563e4a49a8c6b0d2d05259}{%
           family={Bonyadi},
           familyi={B\bibinitperiod},
           given={Mohammad\bibnamedelima Reza},
           giveni={M\bibinitperiod\bibinitdelim R\bibinitperiod}}}%
        {{hash=f05a1041b5396a87fd3d4f4d24dab652}{%
           family={Yang},
           familyi={Y\bibinitperiod},
           given={Jiawei},
           giveni={J\bibinitperiod}}}%
        {{hash=b4298b23e08ad7b0cde38e1c3852d48e}{%
           family={Ippolito},
           familyi={I\bibinitperiod},
           given={Stephen},
           giveni={S\bibinitperiod}}}%
        {{hash=312e81c296a8183759cdde23ee6ebcd8}{%
           family={Kavehei},
           familyi={K\bibinitperiod},
           given={Omid},
           giveni={O\bibinitperiod}}}%
      }
      \strng{namehash}{5b49e8e0fc487b0c2489defb53ec3288}
      \strng{fullhash}{c838ffbbd00fab086897e79ed7d9b41f}
      \strng{bibnamehash}{07688b8613384c19372827b094659e34}
      \strng{authorbibnamehash}{07688b8613384c19372827b094659e34}
      \strng{authornamehash}{5b49e8e0fc487b0c2489defb53ec3288}
      \strng{authorfullhash}{c838ffbbd00fab086897e79ed7d9b41f}
      \field{sortinit}{1}
      \field{sortinithash}{4f6aaa89bab872aa0999fec09ff8e98a}
      \field{labelnamesource}{author}
      \field{labeltitlesource}{title}
      \field{journaltitle}{Neural Netw.}
      \field{title}{Convolutional neural networks for seizure prediction using intracranial and scalp electroencephalogram}
      \field{volume}{105}
      \field{year}{2018}
      \field{pages}{104\bibrangedash 111}
      \range{pages}{8}
      \verb{doi}
      \verb 10.1016/j.neunet.2018.04.018
      \endverb
    \endentry
    \entry{detti2020siena}{misc}{}
      \name{author}{1}{}{%
        {{hash=6c8c037a8748cc0c9d8e81f363ed740b}{%
           family={Detti},
           familyi={D\bibinitperiod},
           given={Paolo},
           giveni={P\bibinitperiod}}}%
      }
      \strng{namehash}{6c8c037a8748cc0c9d8e81f363ed740b}
      \strng{fullhash}{6c8c037a8748cc0c9d8e81f363ed740b}
      \strng{bibnamehash}{6c8c037a8748cc0c9d8e81f363ed740b}
      \strng{authorbibnamehash}{6c8c037a8748cc0c9d8e81f363ed740b}
      \strng{authornamehash}{6c8c037a8748cc0c9d8e81f363ed740b}
      \strng{authorfullhash}{6c8c037a8748cc0c9d8e81f363ed740b}
      \field{sortinit}{1}
      \field{sortinithash}{4f6aaa89bab872aa0999fec09ff8e98a}
      \field{labelnamesource}{author}
      \field{labeltitlesource}{title}
      \field{howpublished}{PhysioNet}
      \field{note}{Version 1.0.0}
      \field{title}{Siena Scalp {EEG} Database}
      \field{year}{2020}
      \verb{doi}
      \verb 10.13026/5d4a-j060
      \endverb
      \verb{urlraw}
      \verb https://physionet.org/content/siena-scalp-eeg/1.0.0/
      \endverb
      \verb{url}
      \verb https://physionet.org/content/siena-scalp-eeg/1.0.0/
      \endverb
    \endentry
    \entry{detti2020synchronization}{article}{}
      \name{author}{3}{}{%
        {{hash=6c8c037a8748cc0c9d8e81f363ed740b}{%
           family={Detti},
           familyi={D\bibinitperiod},
           given={Paolo},
           giveni={P\bibinitperiod}}}%
        {{hash=783c13cdda51851e4a7fe2cdcb237788}{%
           family={Vatti},
           familyi={V\bibinitperiod},
           given={Giampaolo},
           giveni={G\bibinitperiod}}}%
        {{hash=3439fd25d93ceb5e974157cd8591cab5}{%
           family={{Zabalo Manrique de Lara}},
           familyi={Z\bibinitperiod},
           given={Garazi},
           giveni={G\bibinitperiod}}}%
      }
      \strng{namehash}{dab6f1733b9ebd1c71edc68ca7eea4fd}
      \strng{fullhash}{dab6f1733b9ebd1c71edc68ca7eea4fd}
      \strng{bibnamehash}{dab6f1733b9ebd1c71edc68ca7eea4fd}
      \strng{authorbibnamehash}{dab6f1733b9ebd1c71edc68ca7eea4fd}
      \strng{authornamehash}{dab6f1733b9ebd1c71edc68ca7eea4fd}
      \strng{authorfullhash}{dab6f1733b9ebd1c71edc68ca7eea4fd}
      \field{sortinit}{1}
      \field{sortinithash}{4f6aaa89bab872aa0999fec09ff8e98a}
      \field{labelnamesource}{author}
      \field{labeltitlesource}{title}
      \field{journaltitle}{Processes}
      \field{number}{7}
      \field{title}{{EEG} synchronization analysis for seizure prediction: A study on data of noninvasive recordings}
      \field{volume}{8}
      \field{year}{2020}
      \field{pages}{846}
      \range{pages}{1}
      \verb{doi}
      \verb 10.3390/pr8070846
      \endverb
    \endentry
    \entry{lawhern2018}{article}{}
      \name{author}{6}{}{%
        {{hash=e62c2c12eee53d85026da1c85319d92e}{%
           family={Lawhern},
           familyi={L\bibinitperiod},
           given={Vernon\bibnamedelima J.},
           giveni={V\bibinitperiod\bibinitdelim J\bibinitperiod}}}%
        {{hash=6f65dc5231217537ca22071429744688}{%
           family={Solon},
           familyi={S\bibinitperiod},
           given={Amelia\bibnamedelima J.},
           giveni={A\bibinitperiod\bibinitdelim J\bibinitperiod}}}%
        {{hash=f8bc20b2dcd8ed7fcd50af3400485afb}{%
           family={Waytowich},
           familyi={W\bibinitperiod},
           given={Nicholas\bibnamedelima R.},
           giveni={N\bibinitperiod\bibinitdelim R\bibinitperiod}}}%
        {{hash=13d107c7f6b766e88aedda3e5d50c2f2}{%
           family={Gordon},
           familyi={G\bibinitperiod},
           given={Stephen\bibnamedelima M.},
           giveni={S\bibinitperiod\bibinitdelim M\bibinitperiod}}}%
        {{hash=2a053084e824ae2b25cc2e31f403003b}{%
           family={Hung},
           familyi={H\bibinitperiod},
           given={Chou\bibnamedelima P.},
           giveni={C\bibinitperiod\bibinitdelim P\bibinitperiod}}}%
        {{hash=395a9b8504fbfecc2281938b2afb405d}{%
           family={Lance},
           familyi={L\bibinitperiod},
           given={Brent\bibnamedelima J.},
           giveni={B\bibinitperiod\bibinitdelim J\bibinitperiod}}}%
      }
      \strng{namehash}{1bb5eacbe5e270d7d92dbff7d24e12db}
      \strng{fullhash}{3bbbe52ec638696b958e50fd9e2ccdf0}
      \strng{bibnamehash}{3bbbe52ec638696b958e50fd9e2ccdf0}
      \strng{authorbibnamehash}{3bbbe52ec638696b958e50fd9e2ccdf0}
      \strng{authornamehash}{1bb5eacbe5e270d7d92dbff7d24e12db}
      \strng{authorfullhash}{3bbbe52ec638696b958e50fd9e2ccdf0}
      \field{sortinit}{1}
      \field{sortinithash}{4f6aaa89bab872aa0999fec09ff8e98a}
      \field{labelnamesource}{author}
      \field{labeltitlesource}{title}
      \field{journaltitle}{J. Neural Eng.}
      \field{number}{5}
      \field{title}{{EEGNet}: A compact convolutional neural network for {EEG}-based brain--computer interfaces}
      \field{volume}{15}
      \field{year}{2018}
      \field{pages}{056013}
      \range{pages}{1}
      \verb{doi}
      \verb 10.1088/1741-2552/aace8c
      \endverb
    \endentry
    \entry{bai2018}{article}{}
      \name{author}{3}{}{%
        {{hash=46866596e404b7745d45fdb1cbff0a01}{%
           family={Bai},
           familyi={B\bibinitperiod},
           given={Shaojie},
           giveni={S\bibinitperiod}}}%
        {{hash=0288715a83a3349e44f9292c5c2149f7}{%
           family={Kolter},
           familyi={K\bibinitperiod},
           given={J.\bibnamedelimi Zico},
           giveni={J\bibinitperiod\bibinitdelim Z\bibinitperiod}}}%
        {{hash=9025300f43a193cfed8e10e924f2a117}{%
           family={Koltun},
           familyi={K\bibinitperiod},
           given={Vladlen},
           giveni={V\bibinitperiod}}}%
      }
      \strng{namehash}{3a3778cabb3cde60fd94e137dc83c5a8}
      \strng{fullhash}{3a3778cabb3cde60fd94e137dc83c5a8}
      \strng{bibnamehash}{3a3778cabb3cde60fd94e137dc83c5a8}
      \strng{authorbibnamehash}{3a3778cabb3cde60fd94e137dc83c5a8}
      \strng{authornamehash}{3a3778cabb3cde60fd94e137dc83c5a8}
      \strng{authorfullhash}{3a3778cabb3cde60fd94e137dc83c5a8}
      \field{sortinit}{1}
      \field{sortinithash}{4f6aaa89bab872aa0999fec09ff8e98a}
      \field{labelnamesource}{author}
      \field{labeltitlesource}{title}
      \field{journaltitle}{arXiv}
      \field{title}{An empirical evaluation of generic convolutional and recurrent networks for sequence modeling}
      \field{year}{2018}
      \verb{doi}
      \verb 10.48550/arXiv.1803.01271
      \endverb
      \verb{eprint}
      \verb 1803.01271
      \endverb
    \endentry
    \entry{song2023conformer}{article}{}
      \name{author}{4}{}{%
        {{hash=58fca5bd7ccc20c12124ab2d078b8124}{%
           family={Song},
           familyi={S\bibinitperiod},
           given={Yonghao},
           giveni={Y\bibinitperiod}}}%
        {{hash=b0726e469c57e86f546875fa179e6826}{%
           family={Zheng},
           familyi={Z\bibinitperiod},
           given={Qingqing},
           giveni={Q\bibinitperiod}}}%
        {{hash=80218587fa92c5b8553b7315bb0b5e1d}{%
           family={Liu},
           familyi={L\bibinitperiod},
           given={Bingchuan},
           giveni={B\bibinitperiod}}}%
        {{hash=b77c71e31051b470efc05d6a173ad735}{%
           family={Gao},
           familyi={G\bibinitperiod},
           given={Xiaorong},
           giveni={X\bibinitperiod}}}%
      }
      \strng{namehash}{fd810519c3b43d4583521c651491dc9d}
      \strng{fullhash}{f52c84b2714dfd2bd8d4eb0128fb89bf}
      \strng{bibnamehash}{f52c84b2714dfd2bd8d4eb0128fb89bf}
      \strng{authorbibnamehash}{f52c84b2714dfd2bd8d4eb0128fb89bf}
      \strng{authornamehash}{fd810519c3b43d4583521c651491dc9d}
      \strng{authorfullhash}{f52c84b2714dfd2bd8d4eb0128fb89bf}
      \field{extraname}{2}
      \field{sortinit}{1}
      \field{sortinithash}{4f6aaa89bab872aa0999fec09ff8e98a}
      \field{labelnamesource}{author}
      \field{labeltitlesource}{title}
      \field{journaltitle}{IEEE Trans. Neural Syst. Rehabil. Eng.}
      \field{title}{{EEG Conformer}: Convolutional transformer for {EEG} decoding and visualization}
      \field{volume}{31}
      \field{year}{2023}
      \field{pages}{710\bibrangedash 719}
      \range{pages}{10}
      \verb{doi}
      \verb 10.1109/TNSRE.2022.3230250
      \endverb
    \endentry
    \entry{andrzejak2026}{article}{}
      \name{author}{5}{}{%
        {{hash=224209835ba48e331ba832bf281b54ab}{%
           family={Andrzejak},
           familyi={A\bibinitperiod},
           given={Ralph\bibnamedelima G.},
           giveni={R\bibinitperiod\bibinitdelim G\bibinitperiod}}}%
        {{hash=604f20503fef09f3aa2363cc09689be6}{%
           family={Brešar},
           familyi={B\bibinitperiod},
           given={Martin},
           giveni={M\bibinitperiod}}}%
        {{hash=60cfdb629dcdf0a025356afdfe931450}{%
           family={Richardson},
           familyi={R\bibinitperiod},
           given={Mark\bibnamedelima P.},
           giveni={M\bibinitperiod\bibinitdelim P\bibinitperiod}}}%
        {{hash=2cea6e1df8928b5a60a5fac9dfa4f8a5}{%
           family={Viana},
           familyi={V\bibinitperiod},
           given={Pedro\bibnamedelima F.},
           giveni={P\bibinitperiod\bibinitdelim F\bibinitperiod}}}%
        {{hash=cee92c2d8c77947271771fde5571835b}{%
           family={Rosch},
           familyi={R\bibinitperiod},
           given={Richard},
           giveni={R\bibinitperiod}}}%
      }
      \strng{namehash}{fb6c293d158b732329e260936dbae114}
      \strng{fullhash}{4f71811e8838199f2815cd6e4f44a086}
      \strng{bibnamehash}{4f71811e8838199f2815cd6e4f44a086}
      \strng{authorbibnamehash}{4f71811e8838199f2815cd6e4f44a086}
      \strng{authornamehash}{fb6c293d158b732329e260936dbae114}
      \strng{authorfullhash}{4f71811e8838199f2815cd6e4f44a086}
      \field{sortinit}{1}
      \field{sortinithash}{4f6aaa89bab872aa0999fec09ff8e98a}
      \field{labelnamesource}{author}
      \field{labeltitlesource}{title}
      \field{journaltitle}{Epilepsia}
      \field{number}{6}
      \field{title}{Are seizure forecasts and cycles better than chance? What chance?}
      \field{volume}{67}
      \field{year}{2026}
      \field{pages}{2966\bibrangedash 2978}
      \range{pages}{13}
      \verb{doi}
      \verb 10.1002/epi.70158
      \endverb
    \endentry
    \entry{zhao2026seifud}{article}{}
      \name{author}{7}{}{%
        {{hash=577d6e065b8002d73d7c24d24aedd79b}{%
           family={Zhao},
           familyi={Z\bibinitperiod},
           given={Sha},
           giveni={S\bibinitperiod}}}%
        {{hash=5dcf37bfc3639c318b0615e197b2ec18}{%
           family={Zhang},
           familyi={Z\bibinitperiod},
           given={Caibo},
           giveni={C\bibinitperiod}}}%
        {{hash=924a2937ce115a0dba57dc0432924d66}{%
           family={Wang},
           familyi={W\bibinitperiod},
           given={Jiquan},
           giveni={J\bibinitperiod}}}%
        {{hash=0a64b0e55ffc7fe06d9a85cbdf8b3377}{%
           family={Jiang},
           familyi={J\bibinitperiod},
           given={Haiteng},
           giveni={H\bibinitperiod}}}%
        {{hash=83198dc4a7b72bfe40cc485c73e2ffd0}{%
           family={Li},
           familyi={L\bibinitperiod},
           given={Shijian},
           giveni={S\bibinitperiod}}}%
        {{hash=38f3efe34cb29092007fe04331b383a3}{%
           family={Li},
           familyi={L\bibinitperiod},
           given={Tao},
           giveni={T\bibinitperiod}}}%
        {{hash=d06cec2df61554e3a9035bc311b868b9}{%
           family={Pan},
           familyi={P\bibinitperiod},
           given={Gang},
           giveni={G\bibinitperiod}}}%
      }
      \strng{namehash}{bde1efc8cce682e5975e408385ea051e}
      \strng{fullhash}{881801130bd1ddec5566690cc5da30ce}
      \strng{bibnamehash}{ee9ba977a56b39d9bfa7e56c3785b0de}
      \strng{authorbibnamehash}{ee9ba977a56b39d9bfa7e56c3785b0de}
      \strng{authornamehash}{bde1efc8cce682e5975e408385ea051e}
      \strng{authorfullhash}{881801130bd1ddec5566690cc5da30ce}
      \field{sortinit}{2}
      \field{sortinithash}{8b555b3791beccb63322c22f3320aa9a}
      \field{labelnamesource}{author}
      \field{labeltitlesource}{title}
      \field{journaltitle}{Neurocomputing}
      \field{title}{{SeiFuD}: A novel deep learning framework leveraging domain generalization for cross-subject seizure prediction}
      \field{volume}{666}
      \field{year}{2026}
      \field{pages}{132227}
      \range{pages}{1}
      \verb{doi}
      \verb 10.1016/j.neucom.2025.132227
      \endverb
    \endentry
    \entry{autec2026}{online}{}
      \name{author}{1}{}{%
        {{hash=f2ad3d145cafe9e032d00ed156e94189}{%
           family={{Auckland University of Technology}},
           familyi={A\bibinitperiod}}}%
      }
      \strng{namehash}{f2ad3d145cafe9e032d00ed156e94189}
      \strng{fullhash}{f2ad3d145cafe9e032d00ed156e94189}
      \strng{bibnamehash}{f2ad3d145cafe9e032d00ed156e94189}
      \strng{authorbibnamehash}{f2ad3d145cafe9e032d00ed156e94189}
      \strng{authornamehash}{f2ad3d145cafe9e032d00ed156e94189}
      \strng{authorfullhash}{f2ad3d145cafe9e032d00ed156e94189}
      \field{sortinit}{2}
      \field{sortinithash}{8b555b3791beccb63322c22f3320aa9a}
      \field{labelnamesource}{author}
      \field{labeltitlesource}{title}
      \field{note}{Section 6.2: existing published documents or datasets}
      \field{title}{Exemptions to activities requiring {AUT} Ethics Committee approval (6)}
      \field{urlday}{5}
      \field{urlmonth}{10}
      \field{urlyear}{2026}
      \field{urldateera}{ce}
      \verb{urlraw}
      \verb https://www.aut.ac.nz/research/researchethics/autec-guidelines-and-procedures/exemptions-to-activities-requiring-aut-ethics-committee-approval-6
      \endverb
      \verb{url}
      \verb https://www.aut.ac.nz/research/researchethics/autec-guidelines-and-procedures/exemptions-to-activities-requiring-aut-ethics-committee-approval-6
      \endverb
    \endentry
  \enddatalist
\endrefsection
\endinput
```
