## Supplementary material for "Same pipelines, different answers: how evaluation design shapes EEG seizure prediction": Reproducibility archive (code, manifests and predictions): supplement.bbl

```
% $ biblatex auxiliary file $
% $ biblatex bbl format version 3.2 $
% Do not modify the above lines!
%
% This is an auxiliary file used by the 'biblatex' package.
% This file may safely be deleted. It will be recreated by
% biber as required.
%
\begingroup
\makeatletter
\@ifundefined{ver@biblatex.sty}
  {\@latex@error
     {Missing 'biblatex' package}
     {The bibliography requires the 'biblatex' package.}
      \aftergroup\endinput}
  {}
\endgroup


\refsection{0}
  \datalist[entry]{none/global//global/global}
    \entry{collins2024tripodai}{article}{}
      \true{moreauthor}
      \true{morelabelname}
      \name{author}{11}{}{%
        {{hash=9def305c11110011d8cc0d756fbeb2b5}{%
           family={Collins},
           familyi={C\bibinitperiod},
           given={Gary\bibnamedelima S.},
           giveni={G\bibinitperiod\bibinitdelim S\bibinitperiod}}}%
        {{hash=f5f6785ed8b1860e2369a064308079b1}{%
           family={Moons},
           familyi={M\bibinitperiod},
           given={Karel\bibnamedelimb G.\bibnamedelimi M.},
           giveni={K\bibinitperiod\bibinitdelim G\bibinitperiod\bibinitdelim M\bibinitperiod}}}%
        {{hash=467a57675d58716cf9324ea1db87e359}{%
           family={Dhiman},
           familyi={D\bibinitperiod},
           given={Paula},
           giveni={P\bibinitperiod}}}%
        {{hash=346e99b2c582cf15d36f442325188a4b}{%
           family={Riley},
           familyi={R\bibinitperiod},
           given={Richard\bibnamedelima D.},
           giveni={R\bibinitperiod\bibinitdelim D\bibinitperiod}}}%
        {{hash=3333cfe95922b8f5d8bac7127e304455}{%
           family={Beam},
           familyi={B\bibinitperiod},
           given={Andrew\bibnamedelima L.},
           giveni={A\bibinitperiod\bibinitdelim L\bibinitperiod}}}%
        {{hash=7620b0464c9501cf9c366d0714d72d3a}{%
           family={Van\bibnamedelima Calster},
           familyi={V\bibinitperiod\bibinitdelim C\bibinitperiod},
           given={Ben},
           giveni={B\bibinitperiod}}}%
        {{hash=ff8af8e130ae11696d7907d2dda90cdb}{%
           family={Ghassemi},
           familyi={G\bibinitperiod},
           given={Marzyeh},
           giveni={M\bibinitperiod}}}%
        {{hash=21dd6aa4cc69ed75aa833e39821d5c94}{%
           family={Liu},
           familyi={L\bibinitperiod},
           given={Xiaoxuan},
           giveni={X\bibinitperiod}}}%
        {{hash=35b59df3003f854028d48b203591ae29}{%
           family={Reitsma},
           familyi={R\bibinitperiod},
           given={Johannes\bibnamedelima B.},
           giveni={J\bibinitperiod\bibinitdelim B\bibinitperiod}}}%
        {{hash=7ca5ce8a1b471b5abee2065ca5f2004c}{%
           family={Smeden},
           familyi={S\bibinitperiod},
           given={Maarten},
           giveni={M\bibinitperiod},
           prefix={van},
           prefixi={v\bibinitperiod}}}%
        {{hash=e0570ef8bfff680390d873f845ba8c95}{%
           family={Boulesteix},
           familyi={B\bibinitperiod},
           given={Anne-Laure},
           giveni={A\bibinithyphendelim L\bibinitperiod}}}%
      }
      \strng{namehash}{b3e1281f327874be9ec40f59a497d3f7}
      \strng{fullhash}{259fbdcdf5637e6eff51dc4b13dc5a32}
      \strng{bibnamehash}{87559076fdc215999ff58055264c989c}
      \strng{authorbibnamehash}{87559076fdc215999ff58055264c989c}
      \strng{authornamehash}{b3e1281f327874be9ec40f59a497d3f7}
      \strng{authorfullhash}{259fbdcdf5637e6eff51dc4b13dc5a32}
      \field{sortinit}{1}
      \field{sortinithash}{4f6aaa89bab872aa0999fec09ff8e98a}
      \field{labelnamesource}{author}
      \field{labeltitlesource}{title}
      \field{journaltitle}{BMJ}
      \field{title}{{TRIPOD+AI} statement: updated guidance for reporting clinical prediction models that use regression or machine learning methods}
      \field{volume}{385}
      \field{year}{2024}
      \field{pages}{e078378}
      \range{pages}{-1}
      \verb{doi}
      \verb 10.1136/bmj-2023-078378
      \endverb
    \endentry
    \entry{moons2025probastai}{article}{}
      \true{moreauthor}
      \true{morelabelname}
      \name{author}{10}{}{%
        {{hash=f5f6785ed8b1860e2369a064308079b1}{%
           family={Moons},
           familyi={M\bibinitperiod},
           given={Karel\bibnamedelimb G.\bibnamedelimi M.},
           giveni={K\bibinitperiod\bibinitdelim G\bibinitperiod\bibinitdelim M\bibinitperiod}}}%
        {{hash=3cf69b3261806249feb399c6e26776a4}{%
           family={Damen},
           familyi={D\bibinitperiod},
           given={Johanna\bibnamedelimb A.\bibnamedelimi A.},
           giveni={J\bibinitperiod\bibinitdelim A\bibinitperiod\bibinitdelim A\bibinitperiod}}}%
        {{hash=73702640a0f2bdaf7876e4818f9848c9}{%
           family={Kaul},
           familyi={K\bibinitperiod},
           given={Tabea},
           giveni={T\bibinitperiod}}}%
        {{hash=2ac8d9d369909a5b5a74c1c6f6fecad0}{%
           family={Hooft},
           familyi={H\bibinitperiod},
           given={Lotty},
           giveni={L\bibinitperiod}}}%
        {{hash=d7812a2c3c51c31294f6eafddc59cdf8}{%
           family={Andaur\bibnamedelima Navarro},
           familyi={A\bibinitperiod\bibinitdelim N\bibinitperiod},
           given={Constanza},
           giveni={C\bibinitperiod}}}%
        {{hash=467a57675d58716cf9324ea1db87e359}{%
           family={Dhiman},
           familyi={D\bibinitperiod},
           given={Paula},
           giveni={P\bibinitperiod}}}%
        {{hash=3333cfe95922b8f5d8bac7127e304455}{%
           family={Beam},
           familyi={B\bibinitperiod},
           given={Andrew\bibnamedelima L.},
           giveni={A\bibinitperiod\bibinitdelim L\bibinitperiod}}}%
        {{hash=7620b0464c9501cf9c366d0714d72d3a}{%
           family={Van\bibnamedelima Calster},
           familyi={V\bibinitperiod\bibinitdelim C\bibinitperiod},
           given={Ben},
           giveni={B\bibinitperiod}}}%
        {{hash=f0e3dac1adc983d78b53e594ecb6d1dc}{%
           family={Celi},
           familyi={C\bibinitperiod},
           given={Leo\bibnamedelima Anthony},
           giveni={L\bibinitperiod\bibinitdelim A\bibinitperiod}}}%
        {{hash=1795297573a9fab258620c4ed3f0a954}{%
           family={Denaxas},
           familyi={D\bibinitperiod},
           given={Spiros},
           giveni={S\bibinitperiod}}}%
      }
      \strng{namehash}{d00b2c8a0871f8e8ecb77b0e9287d9b6}
      \strng{fullhash}{dfcc1577053184ac859e01e34186c948}
      \strng{bibnamehash}{6f47a2f21cc3ba3e37777e3877d1eb5a}
      \strng{authorbibnamehash}{6f47a2f21cc3ba3e37777e3877d1eb5a}
      \strng{authornamehash}{d00b2c8a0871f8e8ecb77b0e9287d9b6}
      \strng{authorfullhash}{dfcc1577053184ac859e01e34186c948}
      \field{sortinit}{1}
      \field{sortinithash}{4f6aaa89bab872aa0999fec09ff8e98a}
      \field{labelnamesource}{author}
      \field{labeltitlesource}{title}
      \field{journaltitle}{BMJ}
      \field{title}{{PROBAST+AI}: An updated quality, risk of bias, and applicability assessment tool for prediction models using regression or artificial intelligence methods}
      \field{volume}{388}
      \field{year}{2025}
      \field{pages}{e082505}
      \range{pages}{-1}
      \verb{doi}
      \verb 10.1136/bmj-2024-082505
      \endverb
    \endentry
  \enddatalist
\endrefsection
\endinput
```
