## Supplementary material for "Same pipelines, different answers: how evaluation design shapes EEG seizure prediction": Reproducibility archive (code, manifests and predictions): cohort.tex

```
\begin{table}[H]
\centering
\caption{Case-level cohort and chronological block eligibility.}
\footnotesize
\begin{tabular}{lrrrrrl}
\toprule
Case & Windows & Preictal & Annotated & Represented & Blocks & Eligible \\
\midrule
chb01 & 769 & 443 & 7 & 3 & 3 & Yes \\
chb02 & 490 & 148 & 3 & 1 & 1 & No \\
chb03 & 499 & 153 & 7 & 2 & 2 & No \\
chb04 & 2184 & 432 & 4 & 3 & 3 & Yes \\
chb05 & 744 & 440 & 5 & 3 & 3 & Yes \\
chb06 & 1444 & 877 & 10 & 6 & 6 & Yes \\
chb07 & 1025 & 296 & 3 & 2 & 2 & No \\
chb08 & 586 & 444 & 5 & 3 & 3 & Yes \\
chb09 & 1188 & 444 & 4 & 3 & 3 & Yes \\
chb10 & 1304 & 847 & 7 & 6 & 6 & Yes \\
chb11 & 676 & 262 & 3 & 2 & 2 & No \\
chb12 & 280 & 229 & 40 & 4 & 2 & No \\
chb13 & 605 & 308 & 12 & 4 & 3 & Yes \\
chb14 & 779 & 590 & 8 & 5 & 4 & Yes \\
chb15 & 912 & 737 & 20 & 7 & 7 & Yes \\
chb16 & 275 & 148 & 10 & 1 & 1 & No \\
chb17 & 491 & 296 & 3 & 2 & 2 & No \\
chb18 & 693 & 309 & 6 & 4 & 3 & No \\
chb19 & 500 & 148 & 3 & 1 & 1 & No \\
chb20 & 512 & 256 & 8 & 2 & 2 & No \\
chb21 & 477 & 146 & 4 & 1 & 1 & No \\
chb22 & 660 & 391 & 3 & 3 & 3 & Yes \\
chb23 & 331 & 148 & 7 & 1 & 1 & No \\
Total & 17424 & 8492 & 182 & 69 & 64 & 11 cases \\
\bottomrule
\end{tabular}
\par\smallskip{\footnotesize Annotated and represented refer to seizure identities. Blocks merge overlapping preictal intervals. Eleven cases lacked three separable blocks; chb18 had three but no permissible pair of boundaries with both classes in every partition. chb24 was excluded before the common cohort was formed.}
\end{table}
```
