## Supplementary material for "Same pipelines, different answers: how evaluation design shapes EEG seizure prediction": Reproducibility archive (code, manifests and predictions): work_A_sens_spec_bimodality.py

```
"""
work_A_sens_spec_bimodality.py

Purpose
-------
Answer Mangor's comment #7 ("what is the sensitivity/specificity in the
non-leaky conditions' My suspicion is that 'at chance' AUC could be the
result of a low/high sensitivity/specificity combo").

Produces three evidence artefacts for the manuscript:
  1. FIG_sens_spec_scatter.pdf   - (sens, spec) scatter for all 100 (seed, model)
                                   points, showing bimodal threshold-collapse.
  2. FIG_threshold_distribution.pdf - histogram of per-seed Youden thresholds
                                   per model, making the bimodality explicit.
  3. TAB_bimodality_diagnostic.csv - for each model, counts of seeds that
                                   operate in "predict-always-preictal" or
                                   "predict-always-interictal" collapse regimes.

No inference is required - everything is read from the per-seed aggregate
metrics already saved in each model's results.json.

Inputs
------
results.json files, one per model, with the structure seen in the TCN file:
  [{"seed": int, "test_auc": float, "test_sen": float, "test_spe": float,
    "test_precision": float, "test_f1": float, "far": float,
    "event_sensitivity": float, "n_events": int, "threshold": float,
    "best_val_auc": float}, ...]

Usage
-----
Set RESULTS_ROOT and MODEL_DIRS below to match your filesystem, then:
    python work_A_sens_spec_bimodality.py

Output files are written to OUT_DIR.
"""

import os
import json
from pathlib import Path

import numpy as np
import pandas as pd
import matplotlib.pyplot as plt
from matplotlib.lines import Line2D


# =============================================================================
# CONFIGURATION - adjust these paths to match your filesystem
# =============================================================================

RESULTS_ROOT = r'D:\seizure_results'

# Model display name  →  subdirectory containing results.json
# Adjust the RHS if any of these directory names differ on your disk.
MODEL_DIRS = {
    'PSD+LDA':        'psd_lda',
    '1D-CNN':         '1dcnn',
    'EEGNet':         'eegnet',
    'TCN':            'tcn',
    'EEG-Conformer':  'eeg_conformer',
}

# Collapse thresholds used to flag the two failure regimes.
# "Predict always preictal" is flagged when the Youden threshold has collapsed
# toward zero AND the resulting sensitivity is near 1 (equivalently,
# specificity is near 0). We use (spec < 0.10) OR (sen > 0.90) conservatively.
COLLAPSE_LOW_SPEC  = 0.10   # spec below this = "alarm storm"
COLLAPSE_LOW_SEN   = 0.10   # sen  below this = "silent model"

OUT_DIR = Path(r'D:\seizure_results\analysis_outputs\work_A')
OUT_DIR.mkdir(parents=True, exist_ok=True)


# Consistent colour palette matching manuscript figures (add/adjust if needed).
MODEL_COLOURS = {
    'PSD+LDA':       '#1f77b4',   # blue
    '1D-CNN':        '#ff7f0e',   # orange
    'EEGNet':        '#2ca02c',   # green
    'TCN':           '#d62728',   # red
    'EEG-Conformer': '#9467bd',   # purple
}


# =============================================================================
# Data loading
# =============================================================================

def load_all_results(results_root, model_dirs):
    """Load every model's results.json into a single long-format DataFrame."""
    rows = []
    missing = []

    for model_name, subdir in model_dirs.items():
        path = Path(results_root) / subdir / 'results.json'
        if not path.exists():
            missing.append((model_name, str(path)))
            continue
        with open(path, 'r') as f:
            records = json.load(f)
        for r in records:
            rows.append({
                'model':      model_name,
                'seed':       int(r['seed']),
                'auc':        float(r['test_auc']),
                'sensitivity': float(r['test_sen']),
                'specificity': float(r['test_spe']),
                'precision':  float(r['test_precision']),
                'f1':         float(r['test_f1']),
                'far':        float(r['far']),
                'threshold':  float(r['threshold']),
                'event_sen':  float(r['event_sensitivity']),
                'n_events':   int(r['n_events']),
                'val_auc':    float(r['best_val_auc']),
            })

    if missing:
        print(f"\n[warning] results.json not found for {len(missing)} model(s):")
        for m, p in missing:
            print(f"    {m}: expected at {p}")

    if not rows:
        raise FileNotFoundError("No results.json files loaded - check paths.")

    df = pd.DataFrame(rows)
    print(f"\n[loaded] {len(df)} rows across {df['model'].nunique()} models, "
          f"{df.groupby('model').size().to_dict()}")
    return df


# =============================================================================
# Figure 1: sensitivity-specificity scatter
# =============================================================================

def plot_sens_spec_scatter(df, out_path):
    """Per-seed (sens, spec) scatter with collapse regions shaded."""
    models_ordered = list(MODEL_COLOURS.keys())
    fig, ax = plt.subplots(figsize=(8.0, 7.0), dpi=150)

    # Shade the two collapse regions
    ax.axhspan(0.0, COLLAPSE_LOW_SPEC, color='grey', alpha=0.10, zorder=0)
    ax.axvspan(0.0, COLLAPSE_LOW_SEN,  color='grey', alpha=0.10, zorder=0)
    ax.text(0.98, 0.02,
            '"predict always preictal"\n(sens →1, spec →0)',
            transform=ax.transAxes, ha='right', va='bottom',
            fontsize=8, color='dimgrey', alpha=0.8)
    ax.text(0.02, 0.98,
            '"silent model"\n(sens →0, spec →1)',
            transform=ax.transAxes, ha='left', va='top',
            fontsize=8, color='dimgrey', alpha=0.8)

    # Reference line: balanced operation (sens == spec)
    ax.plot([0, 1], [0, 1], ls='--', lw=0.7, color='grey', zorder=1)
    ax.text(0.62, 0.58, 'balanced (sens = spec)',
            fontsize=8, color='dimgrey', rotation=45,
            ha='center', va='center')

    # Scatter each model
    for m in models_ordered:
        sub = df[df['model'] == m]
        if sub.empty:
            continue
        ax.scatter(sub['sensitivity'], sub['specificity'],
                   s=55, alpha=0.75,
                   color=MODEL_COLOURS[m],
                   edgecolor='white', linewidth=0.6,
                   label=f"{m}  (n={len(sub)})",
                   zorder=3)

    ax.set_xlim(-0.02, 1.02)
    ax.set_ylim(-0.02, 1.02)
    ax.set_xlabel('Window-level sensitivity (at per-seed Youden threshold)')
    ax.set_ylabel('Window-level specificity (at per-seed Youden threshold)')
    ax.set_title("Per-seed operating points under PI evaluation\n"
                 "(each dot = one seed; bimodality = threshold collapse)",
                 fontsize=11)
    ax.legend(loc='center left', bbox_to_anchor=(1.02, 0.5),
              frameon=True, fontsize=9)
    ax.grid(True, alpha=0.3)

    fig.tight_layout()
    fig.savefig(out_path, bbox_inches='tight')
    fig.savefig(str(out_path).replace('.pdf', '.png'),
                bbox_inches='tight', dpi=200)
    plt.close(fig)
    print(f"  [saved] {out_path}")


# =============================================================================
# Figure 2: Youden threshold distribution
# =============================================================================

def plot_threshold_distribution(df, out_path):
    """5-panel threshold histogram, one per model."""
    models_ordered = list(MODEL_COLOURS.keys())

    fig, axes = plt.subplots(1, len(models_ordered),
                             figsize=(3.1 * len(models_ordered), 3.2),
                             dpi=150, sharey=True)
    if len(models_ordered) == 1:
        axes = [axes]

    bins = np.linspace(0, 1, 21)
    for ax, m in zip(axes, models_ordered):
        sub = df[df['model'] == m]
        if sub.empty:
            ax.set_title(f"{m}\n(no data)")
            ax.set_xlim(0, 1); continue

        thr = sub['threshold'].values
        ax.hist(thr, bins=bins, color=MODEL_COLOURS[m],
                edgecolor='white', alpha=0.85)

        # annotate bimodality
        n_low  = (thr <= 0.10).sum()
        n_high = (thr >= 0.80).sum()
        n_mid  = len(thr) - n_low - n_high
        ax.axvline(0.10, color='grey', ls=':', lw=0.8)
        ax.axvline(0.80, color='grey', ls=':', lw=0.8)
        ax.set_title(f"{m}\nlow={n_low}  mid={n_mid}  high={n_high}",
                     fontsize=10)
        ax.set_xlabel('Youden threshold')
        ax.set_xlim(0, 1)
        ax.grid(True, alpha=0.3)

    axes[0].set_ylabel('Seeds (out of 20)')
    fig.suptitle('Per-seed Youden-optimal threshold distribution under PI evaluation',
                 fontsize=11, y=1.02)
    fig.tight_layout()
    fig.savefig(out_path, bbox_inches='tight')
    fig.savefig(str(out_path).replace('.pdf', '.png'),
                bbox_inches='tight', dpi=200)
    plt.close(fig)
    print(f"  [saved] {out_path}")


# =============================================================================
# Table: collapse-regime frequency per model
# =============================================================================

def build_diagnostic_table(df, out_path):
    """
    Per-model diagnostic counts:
      - n_seeds          : total seeds
      - silent           : seeds with sensitivity < COLLAPSE_LOW_SEN
      - alarm_storm      : seeds with specificity < COLLAPSE_LOW_SPEC
      - balanced         : remaining (neither collapse)
      - sens_min / max   : extreme sensitivity values (illustrates spread)
      - spec_min / max   : extreme specificity values
      - mean_sens / mean_spec : matching Table 3 values (sanity check)
      - sens_sd / spec_sd     : matching Table 3 spread
    """
    rows = []
    for m, sub in df.groupby('model', sort=False):
        n = len(sub)
        silent  = (sub['sensitivity'] < COLLAPSE_LOW_SEN).sum()
        storm   = (sub['specificity'] < COLLAPSE_LOW_SPEC).sum()
        balanced = n - silent - storm   # conservative; overlaps impossible here

        rows.append({
            'Model':       m,
            'n_seeds':     n,
            'Silent (sens<0.10)':    int(silent),
            'Storm (spec<0.10)':     int(storm),
            'Balanced':              int(balanced),
            'Sens mean': sub['sensitivity'].mean(),
            'Sens sd':   sub['sensitivity'].std(ddof=1),
            'Sens min':  sub['sensitivity'].min(),
            'Sens max':  sub['sensitivity'].max(),
            'Spec mean': sub['specificity'].mean(),
            'Spec sd':   sub['specificity'].std(ddof=1),
            'Spec min':  sub['specificity'].min(),
            'Spec max':  sub['specificity'].max(),
            'Thresh mean': sub['threshold'].mean(),
            'Thresh sd':   sub['threshold'].std(ddof=1),
        })

    # Preserve the model order defined in MODEL_COLOURS
    order = {m: i for i, m in enumerate(MODEL_COLOURS.keys())}
    rows.sort(key=lambda r: order.get(r['Model'], 999))

    out = pd.DataFrame(rows)
    # round for readability
    for col in out.columns:
        if out[col].dtype == float:
            out[col] = out[col].round(3)

    out.to_csv(out_path, index=False)
    print(f"  [saved] {out_path}")

    print("\nDiagnostic table:\n")
    with pd.option_context('display.width', 200, 'display.max_columns', 30):
        print(out.to_string(index=False))

    return out


# =============================================================================
# Main
# =============================================================================

def main():
    print("=" * 70)
    print("Work A - Sensitivity/Specificity bimodality analysis")
    print("=" * 70)

    df = load_all_results(RESULTS_ROOT, MODEL_DIRS)
    df.to_csv(OUT_DIR / 'all_per_seed_metrics.csv', index=False)
    print(f"  [saved] {OUT_DIR / 'all_per_seed_metrics.csv'}")

    print("\n-- Figure 1: sens-spec scatter --")
    plot_sens_spec_scatter(df, OUT_DIR / 'FIG_sens_spec_scatter.pdf')

    print("\n-- Figure 2: threshold distribution --")
    plot_threshold_distribution(df, OUT_DIR / 'FIG_threshold_distribution.pdf')

    print("\n-- Table: bimodality diagnostic --")
    build_diagnostic_table(df, OUT_DIR / 'TAB_bimodality_diagnostic.csv')

    print("\n" + "=" * 70)
    print(f"All outputs written to: {OUT_DIR}")
    print("=" * 70)


if __name__ == '__main__':
    main()
```
