## Supplementary material for "Same pipelines, different answers: how evaluation design shapes EEG seizure prediction": Reproducibility archive (code, manifests and predictions): work_B_wideband_analysis.py

```
"""
work_B_wideband_analysis.py

Compare wideband (0.5-80 Hz) vs baseline (0.5-40 Hz) results for TCN and
EEGNet, using the paired 5-seed subset. Produces the table, figure, and
interpretation text for Section 4.12 of the revised manuscript.

Inputs
------
  D:/seizure_results/tcn/results.json             (baseline, 20 seeds)
  D:/seizure_results/eegnet/results.json          (baseline, 20 seeds)
  D:/seizure_results/tcn_wideband/results.json    (wideband, 5 seeds)
  D:/seizure_results/eegnet_wideband/results.json (wideband, 5 seeds)

Outputs (under D:/seizure_results/analysis_outputs/work_B/)
-------
  TAB_wideband_results.csv      - per-configuration summary
  TAB_wideband_paired.csv       - per-seed paired differences + Wilcoxon p
  FIG_wideband_comparison.pdf   - AUC/FAR/Sens paired-dot figure
  wideband_interpretation.md    - ~400-word Section 4.12 draft

Design notes
------------
  - The baseline row is restricted to the same 5 seeds as wideband so
    partition composition cancels from the comparison. The manuscript's
    20-seed baseline means are also reported for context.
  - We mirror the paired-Wilcoxon design from Section 4.11 so Section
    4.12 reads as a natural sibling of the postictal ablation.

Usage
-----
    python work_B_wideband_analysis.py

Runs in <5 seconds; produces all artefacts.
"""

import json
from pathlib import Path

import numpy as np
import pandas as pd
import matplotlib.pyplot as plt
from scipy.stats import wilcoxon


# =============================================================================
# CONFIGURATION
# =============================================================================

RESULTS_ROOT = Path(r'D:\seizure_results')

# (display_name, baseline_dir, wideband_dir)
ARCHS = [
    ('TCN',    RESULTS_ROOT / 'tcn',    RESULTS_ROOT / 'tcn_wideband'),
    ('EEGNet', RESULTS_ROOT / 'eegnet', RESULTS_ROOT / 'eegnet_wideband'),
]

# Must match SEEDS_WIDE in train_wideband.py AND the postictal ablation seeds
PAIRED_SEEDS = [42, 1024, 4096, 9999, 16384]

OUT_DIR = RESULTS_ROOT / 'analysis_outputs' / 'work_B'
OUT_DIR.mkdir(parents=True, exist_ok=True)

ARCH_COLOURS = {'TCN': '#d62728', 'EEGNet': '#2ca02c'}


# =============================================================================
# Data loading
# =============================================================================

def load_results(path):
    with open(path, 'r') as f:
        return json.load(f)


def as_df(records, cohort_label):
    df = pd.DataFrame(records)
    df['cohort'] = cohort_label
    return df


# =============================================================================
# Summary table
# =============================================================================

def build_summary_table(out_path):
    """One row per (arch, configuration). Four rows per arch:
       baseline-20, baseline-5 (matched seeds), wideband-5, wideband-minus-baseline."""
    rows = []
    for (arch_name, base_dir, wide_dir) in ARCHS:
        base_json = load_results(base_dir / 'results.json')
        wide_json = load_results(wide_dir / 'results.json')

        base_df = as_df(base_json, 'baseline_20')
        wide_df = as_df(wide_json, 'wideband_5')

        base5_df = base_df[base_df['seed'].isin(PAIRED_SEEDS)].copy()
        base5_df['cohort'] = 'baseline_5'

        # Sanity: every wideband seed must exist in baseline
        miss = set(PAIRED_SEEDS) - set(base5_df['seed']) - set()
        if miss:
            print(f"  [warning] {arch_name}: baseline missing seeds {miss}")

        for df, cohort_name, n_label in [
            (base_df,  'baseline (0.5-40 Hz, 20 seeds)',   20),
            (base5_df, 'baseline (0.5-40 Hz, 5 matched seeds)', 5),
            (wide_df,  'wideband (0.5-80 Hz, 5 seeds)',    5),
        ]:
            row = {
                'Architecture': arch_name,
                'Configuration': cohort_name,
                'n': len(df),
                'AUC mean':        round(df['test_auc'].mean(), 4),
                'AUC sd':          round(df['test_auc'].std(ddof=1), 4),
                'FAR mean (/h)':   round(df['far'].mean(), 3),
                'Sens mean':       round(df['test_sen'].mean(), 3),
                'Spec mean':       round(df['test_spe'].mean(), 3),
                'EvtSens mean':    round(df['event_sensitivity'].mean(), 3),
            }
            rows.append(row)

    df = pd.DataFrame(rows)
    df.to_csv(out_path, index=False)
    print(f"  [saved] {out_path}")
    with pd.option_context('display.width', 220, 'display.max_columns', 20):
        print("\n" + df.to_string(index=False))
    return df


# =============================================================================
# Per-seed paired table + Wilcoxon
# =============================================================================

def build_paired_table(out_path):
    """Paired wideband - baseline differences per seed, with Wilcoxon summary."""
    rows = []
    summary = []

    for (arch_name, base_dir, wide_dir) in ARCHS:
        base_json = {r['seed']: r for r in load_results(base_dir / 'results.json')}
        wide_json = {r['seed']: r for r in load_results(wide_dir / 'results.json')}

        d_auc, d_far, d_sen = [], [], []
        for s in PAIRED_SEEDS:
            if s not in base_json or s not in wide_json:
                print(f"  [warning] {arch_name} seed={s}: "
                      f"{'missing baseline' if s not in base_json else ''} "
                      f"{'missing wideband' if s not in wide_json else ''}")
                continue
            b = base_json[s]
            w = wide_json[s]
            rows.append({
                'Architecture': arch_name,
                'Seed':         s,
                'AUC (base)':   round(b['test_auc'], 4),
                'AUC (wide)':   round(w['test_auc'], 4),
                'Delta AUC':    round(w['test_auc'] - b['test_auc'], 4),
                'FAR (base)':   round(b['far'], 3),
                'FAR (wide)':   round(w['far'], 3),
                'Delta FAR':    round(w['far']  - b['far'],  3),
                'Sens (base)':  round(b['test_sen'], 3),
                'Sens (wide)':  round(w['test_sen'], 3),
                'Delta Sens':   round(w['test_sen'] - b['test_sen'], 3),
            })
            d_auc.append(w['test_auc'] - b['test_auc'])
            d_far.append(w['far'] - b['far'])
            d_sen.append(w['test_sen'] - b['test_sen'])

        # Wilcoxon signed-rank, two-sided
        def _wilcoxon(diffs):
            diffs = np.asarray(diffs)
            if len(diffs) < 2 or np.all(diffs == 0):
                return (np.nan, np.nan)
            try:
                stat, p = wilcoxon(diffs, zero_method='wilcox',
                                   alternative='two-sided')
                return float(stat), float(p)
            except ValueError:
                return (np.nan, np.nan)

        _, p_auc = _wilcoxon(d_auc)
        _, p_far = _wilcoxon(d_far)
        _, p_sen = _wilcoxon(d_sen)

        summary.append({
            'Architecture': arch_name,
            'n paired':     len(d_auc),
            'Mean Delta AUC':   round(float(np.mean(d_auc)), 4)  if d_auc else np.nan,
            'Wilcoxon p (AUC)': round(p_auc, 4)                  if not np.isnan(p_auc) else np.nan,
            'Mean Delta FAR':   round(float(np.mean(d_far)), 3)  if d_far else np.nan,
            'Wilcoxon p (FAR)': round(p_far, 4)                  if not np.isnan(p_far) else np.nan,
            'Mean Delta Sens':  round(float(np.mean(d_sen)), 3)  if d_sen else np.nan,
            'Wilcoxon p (Sens)':round(p_sen, 4)                  if not np.isnan(p_sen) else np.nan,
        })

    # Save per-seed table
    df_rows = pd.DataFrame(rows)
    df_rows.to_csv(out_path, index=False)
    print(f"  [saved] {out_path}")

    # Save summary beside it
    summary_path = str(out_path).replace('.csv', '_summary.csv')
    df_summary = pd.DataFrame(summary)
    df_summary.to_csv(summary_path, index=False)
    print(f"  [saved] {summary_path}")

    with pd.option_context('display.width', 220, 'display.max_columns', 20):
        print("\nPer-seed paired differences:")
        print(df_rows.to_string(index=False))
        print("\nWilcoxon summary:")
        print(df_summary.to_string(index=False))

    return df_rows, df_summary


# =============================================================================
# Figure: paired-dot comparison
# =============================================================================

def plot_paired_comparison(out_path):
    """Three panels: AUC, FAR, Senswin. For each arch, draw a line from
    baseline-seed-S dot to wideband-seed-S dot."""
    fig, axes = plt.subplots(1, 3, figsize=(13, 4.5), dpi=150)

    for ax, metric, ylabel, lo, hi in [
        (axes[0], ('test_auc', 'test_auc'), 'Test AUC',           0.3, 0.75),
        (axes[1], ('far',      'far'),      'FAR (/h, Youden)',   0,   12),
        (axes[2], ('test_sen', 'test_sen'), 'Window-level Sens.', 0,   1.05),
    ]:
        x_positions = {}   # 'TCN baseline' -> 0, 'TCN wide' -> 1, ...
        x_ticks, x_labels = [], []
        xi = 0
        for (arch_name, base_dir, wide_dir) in ARCHS:
            base_json = {r['seed']: r for r in load_results(base_dir / 'results.json')}
            wide_json = {r['seed']: r for r in load_results(wide_dir / 'results.json')}
            base_pos = xi
            wide_pos = xi + 1

            col = ARCH_COLOURS[arch_name]

            # Draw seed-matched lines
            for s in PAIRED_SEEDS:
                if s in base_json and s in wide_json:
                    y_base = base_json[s][metric[0]]
                    y_wide = wide_json[s][metric[0]]
                    ax.plot([base_pos, wide_pos], [y_base, y_wide],
                            color=col, alpha=0.35, lw=1.0, zorder=1)
                    ax.scatter([base_pos, wide_pos], [y_base, y_wide],
                               color=col, s=35, zorder=3,
                               edgecolor='white', linewidth=0.6)

            # Mean markers (large X)
            base_vals = [base_json[s][metric[0]] for s in PAIRED_SEEDS
                         if s in base_json]
            wide_vals = [wide_json[s][metric[0]] for s in PAIRED_SEEDS
                         if s in wide_json]
            if base_vals:
                ax.scatter([base_pos], [np.mean(base_vals)], marker='_',
                           color=col, s=400, lw=3.5, zorder=4)
            if wide_vals:
                ax.scatter([wide_pos], [np.mean(wide_vals)], marker='_',
                           color=col, s=400, lw=3.5, zorder=4)

            x_positions[f'{arch_name} base'] = base_pos
            x_positions[f'{arch_name} wide'] = wide_pos
            x_ticks.extend([base_pos, wide_pos])
            x_labels.extend([f'{arch_name}\n0.5-40 Hz',
                             f'{arch_name}\n0.5-80 Hz'])
            xi += 3  # gap between architectures

        if metric[0] == 'far':
            ax.axhline(0.2, color='crimson', lw=0.8, ls='--', alpha=0.6,
                       label='Clinical ceiling 0.2/h')
            ax.legend(fontsize=8, loc='upper left')
        if metric[0] == 'test_auc':
            ax.axhline(0.5, color='grey', lw=0.8, ls='--', alpha=0.6,
                       label='Chance')
            ax.legend(fontsize=8, loc='upper left')

        ax.set_xticks(x_ticks)
        ax.set_xticklabels(x_labels, fontsize=8)
        ax.set_ylabel(ylabel, fontsize=10)
        ax.set_ylim(lo, hi)
        ax.grid(axis='y', alpha=0.3)

    fig.suptitle('Wideband (0.5-80 Hz) vs baseline (0.5-40 Hz) under PI evaluation\n'
                 '5 paired seeds per architecture; thin lines = per-seed pairs, '
                 'heavy bars = means',
                 fontsize=11, fontweight='bold')
    fig.tight_layout(rect=[0, 0, 1, 0.95])
    fig.savefig(out_path, bbox_inches='tight')
    fig.savefig(str(out_path).replace('.pdf', '.png'),
                bbox_inches='tight', dpi=200)
    plt.close(fig)
    print(f"  [saved] {out_path}")


# =============================================================================
# Markdown interpretation draft for Section 4.12
# =============================================================================

def write_interpretation(summary_df, paired_summary_df, out_path):
    """Generate a ~400-word draft of Section 4.12, Mangor's response."""
    def _arch_num(arch):
        base5 = summary_df[(summary_df['Architecture'] == arch) &
                           (summary_df['Configuration']
                            .str.startswith('baseline (0.5-40 Hz, 5'))]
        wide  = summary_df[(summary_df['Architecture'] == arch) &
                           (summary_df['Configuration']
                            .str.startswith('wideband'))]
        paired = paired_summary_df[paired_summary_df['Architecture'] == arch]
        return base5.iloc[0], wide.iloc[0], paired.iloc[0]

    tcn_b5, tcn_wb, tcn_p = _arch_num('TCN')
    eeg_b5, eeg_wb, eeg_p = _arch_num('EEGNet')

    def _fmt_p(p):
        return "n/a" if np.isnan(p) else (f"p = {p:.3f}" if p >= 0.001 else "p < 0.001")

    with open(out_path, 'w', encoding='utf-8') as f:
        f.write("# Section 4.12 draft - Frequency-Range Sensitivity Ablation\n\n")
        f.write("*(Auto-generated from wideband results; review and edit before insertion.)*\n\n")
        f.write("---\n\n")

        f.write("## 4.12 Frequency-Range Sensitivity Ablation\n\n")
        f.write(
            "A natural alternative hypothesis for the near-chance PI performance "
            "reported throughout Section 4 is that the 40 Hz upper-bound of our "
            "baseline Butterworth filter discards physiologically relevant "
            "high-frequency content. Under this hypothesis, extending the "
            "filter band would admit low-gamma and lower-ripple activity "
            "(80 Hz is the highest cutoff safely below the Nyquist limit of "
            "128 Hz imposed by the CHB-MIT 256 Hz sampling rate) and recover "
            "above-chance PI performance. We test this directly by re-running "
            "the full PI pipeline on data preprocessed with a 0.5-80 Hz "
            "bandpass - otherwise identical to the main-results pipeline - "
            "for TCN and EEGNet, using the same five seeds "
            f"({PAIRED_SEEDS}) employed in the postictal-gap ablation "
            "(Section 4.11). This design mirrors Section 4.11 in every "
            "respect except the preprocessing axis being varied.\n\n"
        )

        f.write("### Results\n\n")
        f.write(
            f"Under the matched 5-seed comparison, TCN's PI AUC shifted from "
            f"{tcn_b5['AUC mean']:.3f} +/- {tcn_b5['AUC sd']:.3f} on the "
            f"baseline 0.5-40 Hz data to {tcn_wb['AUC mean']:.3f} +/- "
            f"{tcn_wb['AUC sd']:.3f} on the wideband 0.5-80 Hz data "
            f"(mean paired difference {tcn_p['Mean Delta AUC']:+.4f}, "
            f"Wilcoxon signed-rank {_fmt_p(tcn_p['Wilcoxon p (AUC)'])}). "
            f"EEGNet shifted from {eeg_b5['AUC mean']:.3f} +/- "
            f"{eeg_b5['AUC sd']:.3f} to {eeg_wb['AUC mean']:.3f} +/- "
            f"{eeg_wb['AUC sd']:.3f} (mean paired difference "
            f"{eeg_p['Mean Delta AUC']:+.4f}, "
            f"{_fmt_p(eeg_p['Wilcoxon p (AUC)'])}). "
            "The Youden-optimal FAR remained far above the clinical 0.2/h "
            "ceiling for both architectures across both bands (mean FAR "
            f"{tcn_b5['FAR mean (/h)']:.2f} -> {tcn_wb['FAR mean (/h)']:.2f} "
            f"for TCN; {eeg_b5['FAR mean (/h)']:.2f} -> "
            f"{eeg_wb['FAR mean (/h)']:.2f} for EEGNet).\n\n"
        )

        f.write("### Interpretation\n\n")
        # Automatic qualitative verdict based on the numbers
        tcn_moved_up  = tcn_p['Mean Delta AUC'] > 0
        eeg_moved_up  = eeg_p['Mean Delta AUC'] > 0
        tcn_sig       = (not np.isnan(tcn_p['Wilcoxon p (AUC)'])
                         and tcn_p['Wilcoxon p (AUC)'] < 0.05)
        eeg_sig       = (not np.isnan(eeg_p['Wilcoxon p (AUC)'])
                         and eeg_p['Wilcoxon p (AUC)'] < 0.05)
        both_ns       = not tcn_sig and not eeg_sig

        if both_ns:
            f.write(
                "Neither architecture showed a statistically significant change "
                "in PI AUC when the filter band was extended from 40 Hz to 80 Hz "
                "with seeds matched across configurations. Cross-seed variance "
                "within each configuration exceeds the wideband-minus-baseline "
                "effect size, and the clinical FAR regime is unaffected. Combined "
                "with the concordant finding from the postictal-gap ablation "
                "(Section 4.11) - where relaxing the temporal preprocessing "
                "parameter also did not recover PI performance - we conclude that "
                "the PI bottleneck documented throughout this paper is not a "
                "preprocessing artefact along either the temporal (postictal "
                "exclusion) or spectral (filter bandwidth) axis; it is a property "
                "of the cross-patient distribution itself."
            )
        else:
            direction = ("increased" if (tcn_moved_up and eeg_moved_up)
                         else "moved in opposing directions across architectures")
            f.write(
                f"Extending the filter band to 80 Hz {direction} the 5-seed mean "
                "PI AUC. However, the observed shift remains small relative to "
                "cross-seed variance at both filter settings, and the clinical "
                "FAR regime is unchanged."
            )

        f.write("\n\n")

        f.write("### Limitations: true HFO activity\n\n")
        f.write(
            "CHB-MIT is sampled at 256 Hz, giving a Nyquist limit of 128 Hz. "
            "True high-frequency oscillations (HFO; ripples 80-250 Hz, fast "
            "ripples 250-500 Hz) reported as preictal biomarkers in "
            "intracranial recordings (Mormann et al. 2007) are therefore only "
            "*partially* observable in this dataset: the lower ripple band "
            "(80-128 Hz) falls within Nyquist, while the fast-ripple range "
            "is physically inaccessible at this sampling rate. Our 80 Hz "
            "upper cutoff is chosen to remain comfortably below Nyquist with "
            "a safety margin for filter roll-off. A definitive evaluation of "
            "HFO content as a preictal biomarker requires intracranial EEG "
            "(e.g. EPILEPSIAE, Freiburg iEEG) and is beyond the scope of "
            "this benchmark; we flag this as a direction for future work in "
            "Section 5.9.\n\n"
        )

    print(f"  [saved] {out_path}")


# =============================================================================
# Main
# =============================================================================

def main():
    print("=" * 70)
    print("Work B - Wideband (0.5-80 Hz) vs baseline (0.5-40 Hz) analysis")
    print("=" * 70)

    # Existence checks
    for (arch_name, base_dir, wide_dir) in ARCHS:
        for tag, d in [('baseline', base_dir), ('wideband', wide_dir)]:
            rp = d / 'results.json'
            if not rp.exists():
                raise FileNotFoundError(
                    f"Missing {tag} results for {arch_name}: {rp}\n"
                    f"Run train_wideband.py --arch {arch_name.lower()} first."
                )

    print("\n-- Table 1: per-configuration summary --")
    summary_df = build_summary_table(OUT_DIR / 'TAB_wideband_results.csv')

    print("\n-- Table 2: per-seed paired differences + Wilcoxon --")
    paired_df, paired_summary_df = build_paired_table(
        OUT_DIR / 'TAB_wideband_paired.csv')

    print("\n-- Figure: paired-dot comparison --")
    plot_paired_comparison(OUT_DIR / 'FIG_wideband_comparison.pdf')

    print("\n-- Interpretation draft (Section 4.12) --")
    write_interpretation(summary_df, paired_summary_df,
                         OUT_DIR / 'wideband_interpretation.md')

    print("\n" + "=" * 70)
    print(f"All outputs written to: {OUT_DIR}")
    print("=" * 70)


if __name__ == '__main__':
    main()
```
