## Supplementary material for "Same pipelines, different answers: how evaluation design shapes EEG seizure prediction": Reproducibility archive (code, manifests and predictions): work_C_signal_visualization.py

```
"""
work_C_signal_visualization.py

Purpose
-------
Produce a standalone supplementary PDF with one page per patient in the
CHB-MIT cohort, each page showing:
  - A 10-second RAW interictal epoch  (cross-session, all 18 bipolar channels)
  - A 10-second RAW preictal  epoch   (all 18 bipolar channels)
  - The same two epochs after 0.5-40 Hz Butterworth filtering
  - The Welch PSD averaged across channels for three conditions:
        (a) cross-session interictal  (different EDF, far from any seizure)
        (b) same-session  interictal  (same EDF as the preictal example,
                                       far from any seizure within that file)
        (c) preictal                  (5 to 30 minutes before seizure onset)
    The same-session control rules out session-level baseline drift as an
    explanation for any observed spectral shift.
  - A per-channel by per-band log10 PSD ratio heatmap (preictal divided by
    cross-session interictal), for direct comparison with manuscript Figures
    relating to band-level patient heterogeneity.

This directly answers Mangor's comment 3 third paragraph:
  "It would be great to see a separate document with examples of unfiltered
  and filtered inter- and pre-ictal signals from all patients. PSD for both
  conditions would be great too, to quantify patient-specific frequency
  shifts."

Default scope: all 23 CHB-MIT patients excluding chb24 (chb01 through chb23).
The same-session interictal control was previously demonstrated on chb19 only
and is now applied uniformly to every patient.

Edge cases (e.g., chb15 with closely spaced seizures) where no valid preictal
or no valid same-session interictal window can be found produce an explicit
placeholder page documenting the reason, so the supplementary PDF preserves
one page per patient.

Runtime
-------
Approximately 2 to 4 minutes per patient on an SSD (EDF reads dominate).
Total budget for 23 patients: 1 to 1.5 hours of wall time.

The script is RESUMABLE: each per-patient PDF is written as soon as it is
ready, and on restart the script skips patients whose output already exists.
Set FORCE_REGENERATE = True to re-run patients whose figures were produced
by the earlier 2-condition version of this script (recommended once on first
upgrade).

Dependencies
------------
  - mne     (already used by preprocess_chbmit.py)
  - scipy   (Welch PSD and Butterworth filter)
  - numpy, pandas, matplotlib, matplotlib.backends.backend_pdf

Usage
-----
Adjust paths in CONFIGURATION then:
    conda activate seizure_prediction
    python work_C_signal_visualization.py

Output
------
  <OUT>/signal_inspection_full.pdf             combined 23-page PDF
  <OUT>/per_patient/{pid}_signal.pdf  (+ .png) individual pages
  <OUT>/epoch_selection.json                   metadata for every page

Author: Zikang Song (updated 2026-04-28)
"""

import os
import json
import time
from pathlib import Path

import numpy as np
import matplotlib.pyplot as plt
from matplotlib.backends.backend_pdf import PdfPages
from matplotlib import gridspec
from scipy.signal import butter, filtfilt, welch

import mne
mne.set_log_level('ERROR')

# Import timeline and parsing helpers from preprocess_chbmit.py so the
# absolute-time and seizure-event logic stays in sync between scripts.
from preprocess_chbmit import (
    parse_summary,
    build_patient_timeline,
    sanitize_raw,
    TARGET_CHANNELS,
    FS,
)


# =============================================================================
# CONFIGURATION
# =============================================================================

# Data and output roots
DATA_DIR = Path(r'D:\chbmit_data')
OUT_DIR  = Path(r'D:\seizure_results\analysis_outputs\work_C')
OUT_DIR.mkdir(parents=True, exist_ok=True)
(OUT_DIR / 'per_patient').mkdir(exist_ok=True)

# Default scope: all 23 CHB-MIT patients excluding chb24.
# To restrict to a subset (e.g. for debugging), replace this list.
PATIENTS_TO_PLOT = [f'chb{i:02d}' for i in range(1, 24)]

# Force re-generation of all per-patient figures (set True once after upgrading
# from the 2-condition version of this script so the new same-session control
# is rendered for every patient).
FORCE_REGENERATE = True

# Sampling of epochs
EPOCH_SECONDS = 10                    # length of each example trace
PSD_SECONDS   = 20                    # length of each epoch used for PSD
PSD_NPERSEG   = 512                   # matches Welch nperseg used in PSD+LDA
FILTER_BAND   = (0.5, 40.0)           # band matching preprocess_chbmit.py
PSD_FMAX_HZ   = 50                    # x-axis limit of PSD plots

# Preictal band (minutes before onset) matching the manuscript preictal horizon
PREICTAL_WINDOW_MIN_S = 5 * 60        # no closer than 5 min to onset
PREICTAL_WINDOW_MAX_S = 30 * 60       # no earlier than 30 min before onset

# Preferred midpoint inside the preictal horizon for the example trace.
# We take the window centred EPOCH_SECONDS/2 before PREICTAL_WINDOW_MIN_S,
# i.e. roughly 5.1 minutes before seizure onset.
PREICTAL_OFFSET_S = PREICTAL_WINDOW_MIN_S + EPOCH_SECONDS / 2

# Colours for the PSD overlay
COLOUR_INTER_CROSS = '#4c72b0'   # blue   -> cross-session interictal
COLOUR_INTER_SAME  = '#2ca02c'   # green  -> same-session interictal
COLOUR_PREICTAL    = '#c44e52'   # red    -> preictal


# =============================================================================
# EDF reading utilities
# =============================================================================

def read_and_sanitize(edf_path):
    """Load EDF, deduplicate / rename channels, keep the 18 target bipolar
    channels in canonical order, and verify the sampling rate is 256 Hz.

    Returns the sanitised Raw object on success, or None on failure.
    """
    try:
        raw = mne.io.read_raw_edf(edf_path, preload=True, verbose=False)
    except Exception as e:
        print(f"    [read error] {edf_path}: {e}")
        return None
    raw = sanitize_raw(raw)
    if len(raw.ch_names) != len(TARGET_CHANNELS):
        return None
    if raw.info['sfreq'] != FS:
        return None
    return raw


def slice_epoch(raw_data, sfreq, start_s, duration_s):
    """Return raw_data[:, start_s:start_s+duration_s] as (n_ch, n_samples).

    Returns None when the requested slice falls outside the file.
    """
    s0 = int(round(start_s * sfreq))
    s1 = s0 + int(round(duration_s * sfreq))
    if s0 < 0 or s1 > raw_data.shape[1]:
        return None
    return raw_data[:, s0:s1].copy()


def bandpass(epoch, lo=FILTER_BAND[0], hi=FILTER_BAND[1], sfreq=FS, order=4):
    """Forward-backward Butterworth bandpass, applied per channel."""
    ny = sfreq / 2
    b, a = butter(order, [lo / ny, hi / ny], btype='bandpass')
    return filtfilt(b, a, epoch, axis=1)


def welch_psd(epoch, sfreq=FS, nperseg=PSD_NPERSEG):
    """Welch PSD per channel. Returns (freqs, psd) with psd shape (n_ch, n_freqs)."""
    freqs, psd = welch(epoch, fs=sfreq, nperseg=min(nperseg, epoch.shape[1]),
                       axis=1)
    return freqs, psd


# =============================================================================
# Sampling logic: which EDF and which second to take each epoch from
# =============================================================================

def find_interictal_epoch(p_path, file_list, sz_map, file_times,
                          file_abs_starts, all_seizures_abs):
    """Find a clean interictal stretch in the patient's recording history.

    Strategy
    --------
    Scan files in temporal order. Within each file, exclude:
      - Any seizure plus a 30-min preictal and 1-h postictal guard.
      - Equivalent guards around seizures in any adjacent file.
    Return the first candidate position (out of 20 evenly-spaced trial
    locations) that does not collide with a forbidden interval.

    Returns
    -------
    (file_name, start_s_within_file)  on success
    (None, None)                       if no clean stretch exists
    """
    guard_s = 10.0
    for f_name in file_list:
        try:
            raw = mne.io.read_raw_edf(os.path.join(p_path, f_name),
                                      preload=False, verbose=False)
            duration_s = raw.n_times / raw.info['sfreq']
            raw.close()
        except Exception:
            continue

        abs_t0 = file_abs_starts[f_name]

        # Forbidden intervals (in seconds, relative to this file's start)
        forbidden = []
        for sz_s, sz_e in sz_map.get(f_name, []):
            forbidden.append((max(0, sz_s - 30 * 60),
                              min(duration_s, sz_e + 60 * 60)))

        for sz_abs_s, sz_abs_e in all_seizures_abs:
            rel_s = sz_abs_s - abs_t0 - 60 * 60
            rel_e = sz_abs_e - abs_t0 + 30 * 60
            if rel_e > 0 and rel_s < duration_s:
                forbidden.append((max(0, rel_s),
                                  min(duration_s, rel_e)))

        candidates = np.linspace(guard_s,
                                 duration_s - EPOCH_SECONDS - guard_s,
                                 20)
        for c in candidates:
            c_end = c + EPOCH_SECONDS
            conflict = any((c < f_e) and (c_end > f_s) for f_s, f_e in forbidden)
            if not conflict:
                return f_name, float(c)

    return None, None


def find_preictal_epoch(p_path, file_list, sz_map, file_abs_starts,
                        all_seizures_abs):
    """Find an EDF and offset that sits within [5 min, 30 min] before a seizure.

    Returns
    -------
    (file_name, start_s, seizure_abs_t_onset)  on success
    (None, None, None)                          if no valid window exists

    The first attempt looks for a seizure whose preictal window falls
    entirely within the same EDF file. If no such seizure exists (which can
    happen when the seizure is near the start of a file but its preictal
    zone falls in the previous file), a fallback search walks backwards
    through earlier files.
    """
    for f_name in file_list:
        sz_list = sz_map.get(f_name, [])
        if not sz_list:
            continue
        try:
            raw = mne.io.read_raw_edf(os.path.join(p_path, f_name),
                                      preload=False, verbose=False)
            duration_s = raw.n_times / raw.info['sfreq']
            raw.close()
        except Exception:
            continue
        abs_t0 = file_abs_starts[f_name]

        for sz_s, sz_e in sz_list:
            target_start = sz_s - PREICTAL_OFFSET_S
            target_end   = target_start + EPOCH_SECONDS
            if target_start >= 0 and target_end <= duration_s and target_end < sz_s:
                return f_name, float(target_start), abs_t0 + sz_s

    # Fallback: scan adjacent files for a preictal opportunity
    for i, f_name in enumerate(file_list):
        sz_list = sz_map.get(f_name, [])
        if not sz_list:
            continue
        abs_t0 = file_abs_starts[f_name]
        sz_s, _sz_e = sz_list[0]
        sz_abs = abs_t0 + sz_s

        for j in range(i, -1, -1):
            fj = file_list[j]
            try:
                raw = mne.io.read_raw_edf(os.path.join(p_path, fj),
                                          preload=False, verbose=False)
                dur_j = raw.n_times / raw.info['sfreq']
                raw.close()
            except Exception:
                continue
            abs_tj = file_abs_starts[fj]

            target_abs = sz_abs - PREICTAL_OFFSET_S
            rel = target_abs - abs_tj
            if 0 <= rel and rel + EPOCH_SECONDS <= dur_j:
                return fj, float(rel), sz_abs

    return None, None, None


def find_same_session_interictal_epoch(p_path, preictal_edf, preictal_start,
                                       sz_map, file_abs_starts,
                                       all_seizures_abs):
    """Find a clean PSD-length interictal stretch within the SAME EDF file
    that contains the preictal example.

    Rationale
    ---------
    A within-session control rules out cross-session baseline drift
    (different electrode impedance, different recording amplifier state)
    as an explanation for the preictal vs. interictal contrast. This is
    the design used in the chb19 panel of the original supplementary
    figure and is now applied uniformly to all patients.

    Forbidden intervals
    -------------------
      - Seizures inside the file plus a 30-min preictal and 1-h postictal guard.
      - The preictal example itself plus a small guard either side.
      - Seizures in adjacent files within their respective guard envelopes.

    Returns
    -------
    start_s (float)  start time inside preictal_edf, or None if no clean
                     stretch of length PSD_SECONDS exists.
    """
    guard_s = 10.0
    try:
        raw = mne.io.read_raw_edf(os.path.join(p_path, preictal_edf),
                                  preload=False, verbose=False)
        duration_s = raw.n_times / raw.info['sfreq']
        raw.close()
    except Exception:
        return None

    if preictal_edf not in file_abs_starts:
        return None
    abs_t0 = file_abs_starts[preictal_edf]

    forbidden = []

    # Seizures inside this file (with full guard envelopes)
    for sz_s, sz_e in sz_map.get(preictal_edf, []):
        forbidden.append((max(0, sz_s - 30 * 60),
                          min(duration_s, sz_e + 60 * 60)))

    # The preictal example we plan to plot (so the PSD windows do not overlap)
    forbidden.append((max(0, preictal_start - guard_s),
                      min(duration_s, preictal_start + EPOCH_SECONDS + guard_s)))

    # Seizures in adjacent files leaking into this file's guard envelope
    for sz_abs_s, sz_abs_e in all_seizures_abs:
        rel_s = sz_abs_s - abs_t0 - 60 * 60
        rel_e = sz_abs_e - abs_t0 + 30 * 60
        if rel_e > 0 and rel_s < duration_s:
            forbidden.append((max(0, rel_s),
                              min(duration_s, rel_e)))

    # Try guard_s first (matches the chb19 design which used "@ 10.0s"),
    # then fall through to evenly spaced candidates across the file.
    head = guard_s
    body = np.linspace(guard_s,
                       max(guard_s, duration_s - PSD_SECONDS - guard_s),
                       20)
    candidates = np.concatenate([[head], body])

    for c in candidates:
        c_end = c + PSD_SECONDS
        if c_end > duration_s - guard_s:
            continue
        conflict = any((c < f_e) and (c_end > f_s) for f_s, f_e in forbidden)
        if not conflict:
            return float(c)

    return None


# =============================================================================
# Per-patient figure
# =============================================================================

def _plot_traces(ax, epoch, title, colour, ch_names):
    """Plot 18-channel stacked traces, channel 0 at top."""
    t = np.arange(epoch.shape[1]) / FS
    offset = np.percentile(np.abs(epoch), 95) * 2.2
    if offset <= 0:
        offset = 1e-3
    for i, ch in enumerate(epoch):
        y = ch - ch.mean() - i * offset
        ax.plot(t, y, color=colour, lw=0.6)
    ax.set_yticks([-i * offset for i in range(len(ch_names))])
    ax.set_yticklabels(ch_names, fontsize=7)
    ax.set_xlim(0, epoch.shape[1] / FS)
    ax.set_xlabel('Time (s)', fontsize=9)
    ax.set_title(title, fontsize=10)
    ax.grid(axis='x', alpha=0.3)
    for spine in ('top', 'right'):
        ax.spines[spine].set_visible(False)


def plot_patient_page(pid,
                      interictal_edf, interictal_start,
                      preictal_edf,   preictal_start, preictal_sz_time,
                      same_session_edf, same_session_start,
                      p_path, pdf):
    """Build a 1-page figure for this patient with all traces and PSD overlays.

    Parameters
    ----------
    same_session_edf, same_session_start
        Either (preictal_edf, float) for a same-session control, or
        (None, None) when no clean within-session stretch is available.
        In the latter case the PSD panel falls back to a 2-line overlay
        and the page header documents this explicitly.

    Returns
    -------
    True on success, False on failure (e.g. EDF read error).
    """
    raw_inter = read_and_sanitize(os.path.join(p_path, interictal_edf))
    raw_pre   = read_and_sanitize(os.path.join(p_path, preictal_edf))
    if raw_inter is None or raw_pre is None:
        print(f"    [{pid}] failed to read one of the EDFs")
        return False

    # PSD windows (longer for frequency resolution)
    psd_inter_raw = slice_epoch(
        raw_inter.get_data(), FS,
        max(0, interictal_start - (PSD_SECONDS - EPOCH_SECONDS) / 2),
        PSD_SECONDS)
    psd_pre_raw = slice_epoch(
        raw_pre.get_data(), FS,
        max(0, preictal_start - (PSD_SECONDS - EPOCH_SECONDS) / 2),
        PSD_SECONDS)

    # Same-session interictal control (drawn from the SAME EDF as preictal).
    # The same-session window starts exactly at same_session_start (no
    # centring shift), matching the chb19 panel which used "@ 10.0s".
    psd_same_raw = None
    if same_session_edf is not None and same_session_start is not None:
        psd_same_raw = slice_epoch(raw_pre.get_data(), FS,
                                   same_session_start, PSD_SECONDS)
        if psd_same_raw is None:
            print(f"    [{pid}] same-session slice fell out of bounds, "
                  f"falling back to 2-condition PSD")

    # Short waveform windows
    ep_inter_raw = slice_epoch(raw_inter.get_data(), FS,
                               interictal_start, EPOCH_SECONDS)
    ep_pre_raw   = slice_epoch(raw_pre.get_data(), FS,
                               preictal_start,   EPOCH_SECONDS)
    if any(x is None for x in (psd_inter_raw, psd_pre_raw,
                               ep_inter_raw, ep_pre_raw)):
        print(f"    [{pid}] epoch slicing failed (out of bounds)")
        return False

    ep_inter_filt = bandpass(ep_inter_raw)
    ep_pre_filt   = bandpass(ep_pre_raw)

    freqs, psd_inter = welch_psd(psd_inter_raw)
    _,     psd_pre   = welch_psd(psd_pre_raw)
    psd_same = None
    if psd_same_raw is not None:
        _, psd_same = welch_psd(psd_same_raw)

    # ---- layout -------------------------------------------------------------
    fig = plt.figure(figsize=(16, 11), dpi=150)
    outer = gridspec.GridSpec(2, 3,
                              width_ratios=[1, 1, 1.2],
                              height_ratios=[1, 1],
                              hspace=0.32, wspace=0.28,
                              top=0.93, bottom=0.05, left=0.05, right=0.98)

    # Header (3 lines if same-session control is available, else 2)
    header_l1 = (f'interictal: {interictal_edf} @ {interictal_start:.1f}s  |  '
                 f'preictal: {preictal_edf} @ {preictal_start:.1f}s '
                 f'({PREICTAL_OFFSET_S/60:.1f} min before seizure onset)')
    if psd_same is not None:
        header_l2 = (f'same-session interictal control: '
                     f'{preictal_edf} @ {same_session_start:.1f}s')
        suptitle = f'{pid} - signal inspection\n{header_l1}\n{header_l2}'
    else:
        suptitle = (f'{pid} - signal inspection\n{header_l1}\n'
                    f'(no clean same-session interictal window available '
                    f'in {preictal_edf})')
    fig.suptitle(suptitle, fontsize=12, fontweight='bold', y=0.98)

    ch_names = TARGET_CHANNELS

    # ---- Row 1: RAW traces --------------------------------------------------
    ax00 = fig.add_subplot(outer[0, 0])
    _plot_traces(ax00, ep_inter_raw,
                 f'RAW interictal ({EPOCH_SECONDS}s)', COLOUR_INTER_CROSS,
                 ch_names)
    ax01 = fig.add_subplot(outer[0, 1])
    _plot_traces(ax01, ep_pre_raw,
                 f'RAW preictal ({EPOCH_SECONDS}s)', COLOUR_PREICTAL,
                 ch_names)

    # ---- Row 1 col 3: mean PSD overlay --------------------------------------
    ax02 = fig.add_subplot(outer[0, 2])
    eps = 1e-20

    psd_inter_mean = psd_inter.mean(axis=0)
    psd_pre_mean   = psd_pre.mean(axis=0)
    psd_inter_sd   = psd_inter.std(axis=0)
    psd_pre_sd     = psd_pre.std(axis=0)
    freq_mask = (freqs >= 0.5) & (freqs <= PSD_FMAX_HZ)

    # cross-session interictal
    inter_label = f'interictal (cross-session: {interictal_edf})'
    ax02.semilogy(freqs[freq_mask], psd_inter_mean[freq_mask],
                  color=COLOUR_INTER_CROSS, lw=1.5, label=inter_label)
    ax02.fill_between(freqs[freq_mask],
                      np.maximum(psd_inter_mean[freq_mask]
                                 - psd_inter_sd[freq_mask], eps),
                      psd_inter_mean[freq_mask] + psd_inter_sd[freq_mask],
                      color=COLOUR_INTER_CROSS, alpha=0.18)

    # same-session interictal (if available)
    if psd_same is not None:
        psd_same_mean = psd_same.mean(axis=0)
        psd_same_sd   = psd_same.std(axis=0)
        same_label = f'interictal (same-session: {preictal_edf})'
        ax02.semilogy(freqs[freq_mask], psd_same_mean[freq_mask],
                      color=COLOUR_INTER_SAME, lw=1.5, label=same_label)
        ax02.fill_between(freqs[freq_mask],
                          np.maximum(psd_same_mean[freq_mask]
                                     - psd_same_sd[freq_mask], eps),
                          psd_same_mean[freq_mask] + psd_same_sd[freq_mask],
                          color=COLOUR_INTER_SAME, alpha=0.18)

    # preictal
    pre_label = f'preictal ({preictal_edf})'
    ax02.semilogy(freqs[freq_mask], psd_pre_mean[freq_mask],
                  color=COLOUR_PREICTAL, lw=1.5, label=pre_label)
    ax02.fill_between(freqs[freq_mask],
                      np.maximum(psd_pre_mean[freq_mask]
                                 - psd_pre_sd[freq_mask], eps),
                      psd_pre_mean[freq_mask] + psd_pre_sd[freq_mask],
                      color=COLOUR_PREICTAL, alpha=0.18)

    # band boundary lines and labels
    for b_lo, b_hi, _b_name in [(0.5, 4, 'δ'), (4, 8, 'θ'),
                                (8, 13, 'α'), (13, 30, 'β'),
                                (30, 40, 'γ')]:
        ax02.axvline(b_hi, color='grey', lw=0.5, ls=':')
    band_centres = [(2, 'δ'), (6, 'θ'), (10.5, 'α'), (21, 'β'), (35, 'γ')]
    if psd_same is not None:
        ymax = max(psd_inter_mean[freq_mask].max(),
                   psd_pre_mean[freq_mask].max(),
                   psd_same.mean(axis=0)[freq_mask].max())
    else:
        ymax = max(psd_inter_mean[freq_mask].max(),
                   psd_pre_mean[freq_mask].max())
    for x, name in band_centres:
        ax02.text(x, ymax * 1.8, name, ha='center', fontsize=9,
                  color='dimgrey')

    ax02.set_xlim(0.5, PSD_FMAX_HZ)
    ax02.set_xlabel('Frequency (Hz)', fontsize=9)
    ax02.set_ylabel('PSD (V²/Hz, log)', fontsize=9)
    psd_title = (f'Mean PSD across 18 channels '
                 f'({PSD_SECONDS}s Welch, nperseg={PSD_NPERSEG})')
    if psd_same is not None:
        psd_title += '\nwith same-session interictal control'
    ax02.set_title(psd_title, fontsize=10)
    ax02.legend(loc='upper right', fontsize=7.5, frameon=True)
    ax02.grid(alpha=0.3, which='both')

    # ---- Row 2: FILTERED traces --------------------------------------------
    ax10 = fig.add_subplot(outer[1, 0])
    _plot_traces(ax10, ep_inter_filt,
                 f'Filtered interictal ({FILTER_BAND[0]}-{FILTER_BAND[1]} Hz, FIR)',
                 COLOUR_INTER_CROSS, ch_names)
    ax11 = fig.add_subplot(outer[1, 1])
    _plot_traces(ax11, ep_pre_filt,
                 f'Filtered preictal ({FILTER_BAND[0]}-{FILTER_BAND[1]} Hz, FIR)',
                 COLOUR_PREICTAL, ch_names)

    # ---- Row 2 col 3: per-channel PSD ratio (preictal / cross-session) -----
    ax12 = fig.add_subplot(outer[1, 2])
    band_defs = [(0.5, 4, 'δ'), (4, 8, 'θ'),
                 (8, 13, 'α'), (13, 30, 'β'), (30, 40, 'γ')]
    ratios = np.zeros((len(ch_names), len(band_defs)))
    for b_i, (lo, hi, _) in enumerate(band_defs):
        m = (freqs >= lo) & (freqs < hi)
        p_i = psd_inter[:, m].mean(axis=1) + eps
        p_p = psd_pre[:, m].mean(axis=1) + eps
        ratios[:, b_i] = np.log10(p_p / p_i)

    vmax = max(abs(ratios).max(), 0.2)
    im = ax12.imshow(ratios, aspect='auto', cmap='RdBu_r',
                     vmin=-vmax, vmax=vmax)
    ax12.set_xticks(range(len(band_defs)))
    ax12.set_xticklabels([f'{n}\n{lo}-{hi}Hz' for lo, hi, n in band_defs],
                         fontsize=8)
    ax12.set_yticks(range(len(ch_names)))
    ax12.set_yticklabels(ch_names, fontsize=7)
    ax12.set_title('log$_{10}$(preictal PSD / cross-session interictal PSD)\n'
                   'per channel × band', fontsize=10)
    cbar = plt.colorbar(im, ax=ax12, fraction=0.04, pad=0.03)
    cbar.ax.tick_params(labelsize=7)

    # Save page
    patient_pdf = OUT_DIR / 'per_patient' / f'{pid}_signal.pdf'
    patient_png = OUT_DIR / 'per_patient' / f'{pid}_signal.png'
    fig.savefig(patient_pdf, bbox_inches='tight')
    fig.savefig(patient_png, bbox_inches='tight', dpi=200)
    if pdf is not None:
        pdf.savefig(fig, bbox_inches='tight')
    plt.close(fig)
    print(f"    [{pid}] saved page")

    del raw_inter, raw_pre
    return True


def plot_placeholder_page(pid, reason, pdf):
    """Save a one-page explanation when a patient has no usable preictal
    or interictal window (e.g., chb15 with closely spaced seizures, or a
    patient whose recording history fails the 4-h postictal exclusion).

    The placeholder keeps the supplementary PDF at one page per patient,
    making the absence of data explicit rather than silent.
    """
    fig = plt.figure(figsize=(16, 11), dpi=150)
    fig.suptitle(f'{pid} - no signal inspection page available',
                 fontsize=14, fontweight='bold', y=0.55)
    plt.text(0.5, 0.45, reason,
             ha='center', va='top',
             fontsize=11, wrap=True,
             transform=fig.transFigure)
    plt.text(0.5, 0.30,
             'See manuscript Section 3.2 for the formal definition of '
             'preictal eligibility.',
             ha='center', va='top', fontsize=9, color='dimgrey',
             transform=fig.transFigure)
    plt.axis('off')

    patient_pdf = OUT_DIR / 'per_patient' / f'{pid}_signal.pdf'
    patient_png = OUT_DIR / 'per_patient' / f'{pid}_signal.png'
    fig.savefig(patient_pdf, bbox_inches='tight')
    fig.savefig(patient_png, bbox_inches='tight', dpi=200)
    if pdf is not None:
        pdf.savefig(fig, bbox_inches='tight')
    plt.close(fig)
    print(f"    [{pid}] saved placeholder page ({reason!s})")


# =============================================================================
# Main
# =============================================================================

def _embed_existing_png(master_pdf, patient_png):
    """Helper: embed a previously rendered PNG into the combined PDF."""
    try:
        fig, ax = plt.subplots(figsize=(16, 11), dpi=150)
        img = plt.imread(patient_png)
        ax.imshow(img)
        ax.axis('off')
        master_pdf.savefig(fig, bbox_inches='tight')
        plt.close(fig)
    except Exception:
        pass


def main():
    print("=" * 70)
    print("Work C - Per-patient signal inspection (raw / filtered / PSD)")
    print("=" * 70)
    print(f"Patients          : {PATIENTS_TO_PLOT}")
    print(f"DATA_DIR          : {DATA_DIR}")
    print(f"OUT_DIR           : {OUT_DIR}")
    print(f"FORCE_REGENERATE  : {FORCE_REGENERATE}")

    combined_pdf_path = OUT_DIR / 'signal_inspection_full.pdf'
    master_pdf = PdfPages(combined_pdf_path)

    meta_records = []

    for pid in PATIENTS_TO_PLOT:
        print(f"\n>>> {pid}")
        t0 = time.time()

        p_path = DATA_DIR / pid
        if not p_path.exists():
            print(f"    [skip] patient directory not found: {p_path}")
            continue

        patient_pdf = OUT_DIR / 'per_patient' / f'{pid}_signal.pdf'
        patient_png = OUT_DIR / 'per_patient' / f'{pid}_signal.png'

        # Resume logic: skip patients already produced unless FORCE_REGENERATE
        if patient_pdf.exists() and not FORCE_REGENERATE:
            print(f"    [skip] {patient_pdf} already exists "
                  f"(set FORCE_REGENERATE=True to overwrite)")
            if patient_png.exists():
                _embed_existing_png(master_pdf, patient_png)
            continue

        summary_path = str(p_path / f'{pid}-summary.txt')
        sz_map, file_times = parse_summary(summary_path)
        file_list = sorted([f for f in os.listdir(p_path) if f.endswith('.edf')])
        if not file_list:
            print(f"    [skip] no EDF files found")
            plot_placeholder_page(pid,
                'No EDF files were found in the patient directory.',
                master_pdf)
            continue

        file_abs_starts, all_seizures_abs = build_patient_timeline(
            str(p_path), file_list, sz_map, file_times)

        inter_f, inter_s = find_interictal_epoch(
            str(p_path), file_list, sz_map, file_times,
            file_abs_starts, all_seizures_abs)
        pre_f, pre_s, pre_sz_abs = find_preictal_epoch(
            str(p_path), file_list, sz_map, file_abs_starts,
            all_seizures_abs)

        if pre_f is None:
            reason = ('No preictal epoch satisfying the 5 to 30 minute '
                      'horizon was found in any EDF file. This typically '
                      'occurs when seizures are tightly clustered so that '
                      'the 4-hour postictal exclusion removes every '
                      'candidate window.')
            print(f"    [no preictal] {reason}")
            plot_placeholder_page(pid, reason, master_pdf)
            meta_records.append({'patient': pid, 'status': 'no_preictal'})
            continue
        if inter_f is None:
            reason = ('No clean cross-session interictal stretch could be '
                      'found at least 1 hour after the last seizure and at '
                      'least 30 minutes before the next.')
            print(f"    [no interictal] {reason}")
            plot_placeholder_page(pid, reason, master_pdf)
            meta_records.append({'patient': pid, 'status': 'no_interictal'})
            continue

        same_s = find_same_session_interictal_epoch(
            str(p_path), pre_f, pre_s, sz_map,
            file_abs_starts, all_seizures_abs)

        print(f"    interictal (cross-session): {inter_f} @ {inter_s:.1f}s")
        print(f"    preictal                  : {pre_f} @ {pre_s:.1f}s "
              f"(seizure at abs {pre_sz_abs:.1f}s)")
        if same_s is not None:
            print(f"    interictal (same-session) : {pre_f} @ {same_s:.1f}s")
        else:
            print(f"    interictal (same-session) : not available "
                  f"(no clean stretch in {pre_f})")

        ok = plot_patient_page(
            pid,
            inter_f, inter_s,
            pre_f, pre_s, pre_sz_abs,
            (pre_f if same_s is not None else None), same_s,
            str(p_path), master_pdf)

        if ok:
            meta_records.append({
                'patient'              : pid,
                'status'               : ('ok_with_same_session'
                                          if same_s is not None
                                          else 'ok_no_same_session'),
                'interictal_file'      : inter_f,
                'interictal_s'         : inter_s,
                'preictal_file'        : pre_f,
                'preictal_s'           : pre_s,
                'preictal_offset_min'  : PREICTAL_OFFSET_S / 60,
                'same_session_file'    : (pre_f if same_s is not None
                                          else None),
                'same_session_s'       : same_s,
            })
        else:
            plot_placeholder_page(
                pid,
                'Figure rendering failed (check stdout for the EDF read error).',
                master_pdf)
            meta_records.append({'patient': pid, 'status': 'render_failed'})

        print(f"    elapsed: {time.time() - t0:.1f}s")

    master_pdf.close()

    with open(OUT_DIR / 'epoch_selection.json', 'w') as f:
        json.dump(meta_records, f, indent=2)

    # Print a compact final summary
    n_ok      = sum(r.get('status') == 'ok_with_same_session'
                    for r in meta_records)
    n_no_same = sum(r.get('status') == 'ok_no_same_session'
                    for r in meta_records)
    n_skip    = sum(r.get('status', '').startswith('no_') or
                    r.get('status') == 'render_failed'
                    for r in meta_records)

    print("\n" + "=" * 70)
    print(f"Combined PDF             : {combined_pdf_path}")
    print(f"Per-patient directory    : {OUT_DIR / 'per_patient'}")
    print(f"Metadata                 : {OUT_DIR / 'epoch_selection.json'}")
    print(f"Patients with full panel : {n_ok}")
    print(f"Patients without same    : {n_no_same}")
    print(f"Patients with placeholder: {n_skip}")
    print("=" * 70)


if __name__ == '__main__':
    main()
```
