## Supplementary material for "Same pipelines, different answers: how evaluation design shapes EEG seizure prediction": Reproducibility archive (code, manifests and predictions): work_D_case_series.py

```
"""Build the case-series figures and tables used in the manuscript.

Inputs are read from D:/seizure_results. The script does not train models or
run new inference; it only combines existing per-patient metrics and SHAP
summaries into manuscript-ready artifacts.
"""

import json
from pathlib import Path

import numpy as np
import pandas as pd
import matplotlib.pyplot as plt
import matplotlib.gridspec as gridspec
from matplotlib.patches import Rectangle


# =============================================================================
# CONFIGURATION
# =============================================================================

RESULTS_ROOT = Path(r'D:\seizure_results')

# Inputs
PER_PATIENT_CSV = RESULTS_ROOT / 'per_patient_metrics.csv'
SHAP_JSON       = RESULTS_ROOT / 'shap' / 'shap_summary.json'
SHAP_PNG_DIR    = RESULTS_ROOT / 'shap' / 'per_patient'

# Outputs
OUT_DIR = RESULTS_ROOT / 'analysis_outputs' / 'work_D'
OUT_DIR.mkdir(parents=True, exist_ok=True)


# --- Case-series patient selection --------------------------------------------
# Each tuple: (patient, age, onset_text, group, n_annotated, n_usable_preictal,
#              vignette_role)  - all facts from manuscript Table A.10.
#
# The 'role' string drives the narrative slot each patient occupies in the
# case-series. The six roles collectively answer Mangor's request to explain
# *why* models work in some patients and not others.
CASE_SERIES = [
    # (pid,    age, onset,                       group,            n_sz, n_usable, role)
    ('chb19', 19, 'Diffuse / unlocalisable',     'Unlocalisable',    3, 2, 'Architecture dependence'),
    ('chb08',  3.5,'Left frontal',                'Focal (F)',        5, 3, 'Tractable benchmark'),
    ('chb01', 11, 'Right parieto-occipital',     'Focal (PO)',       7, 4, 'Truly unpredictable'),
    ('chb12',  2, 'Diffuse',                     'Unlocalisable',   40, 2, 'Data-limited, not signal-limited'),
    ('chb16',  7, 'Diffuse / multifocal',        'Unlocalisable',   10, 3, 'Unlocalisable yet tractable'),
    ('chb20',  6, 'Diffuse',                     'Unlocalisable',    8, 3, 'Band-specific patient'),
]

# Model display order (matches manuscript)
MODEL_ORDER = ['PSD+LDA', '1D-CNN', 'EEGNet', 'TCN', 'EEG-Conformer']

# Colour scheme identical to Work A for consistency across the paper
MODEL_COLOURS = {
    'PSD+LDA':       '#1f77b4',
    '1D-CNN':        '#ff7f0e',
    'EEGNet':        '#2ca02c',
    'TCN':           '#d62728',
    'EEG-Conformer': '#9467bd',
}

BAND_ORDER = ['delta', 'theta', 'alpha', 'beta', 'gamma']
BAND_HZ    = {'delta': '0.5-4', 'theta': '4-8', 'alpha': '8-13',
              'beta': '13-30', 'gamma': '30-40'}
BAND_COLOURS = {
    'delta': '#4c72b0', 'theta': '#55a868', 'alpha': '#c44e52',
    'beta':  '#8172b2', 'gamma': '#ccb974',
}

# Operational thresholds for the annotation
CLINICAL_FAR = 0.2   # /h


# =============================================================================
# Helpers
# =============================================================================

def load_all():
    """Load per-patient metrics CSV + SHAP summary JSON."""
    metrics = pd.read_csv(PER_PATIENT_CSV)
    # Normalise patient column name
    pid_col = [c for c in metrics.columns if c.lower() == 'patient'][0]
    metrics = metrics.rename(columns={pid_col: 'patient'})

    with open(SHAP_JSON, 'r') as f:
        shap = json.load(f)

    return metrics, shap


def patient_row(metrics, pid, metric_suffix):
    """Return a dict {model: value} for 'patient' and metric ('_auc' / '_sen' / '_far')."""
    row = metrics[metrics['patient'] == pid]
    if row.empty:
        return {m: np.nan for m in MODEL_ORDER}
    out = {}
    for m in MODEL_ORDER:
        col = f"{m}{metric_suffix}"
        if col not in row.columns:
            out[m] = np.nan
        else:
            out[m] = float(row[col].iloc[0])
    return out


def per_band_importance(shap_dict, pid):
    """Return dict {band: importance_0_to_1} or None if no SHAP for this patient."""
    per_p = shap_dict.get('per_patient_band', {})
    if pid not in per_p:
        return None
    return {b: float(per_p[pid].get(b, np.nan)) for b in BAND_ORDER}


# =============================================================================
# Main figure: 6 patients x 3-column panel
# =============================================================================

def plot_case_series_panel(metrics, shap, out_path):
    """
    Big figure: one row per patient, three columns:
       col 1 = AUC bar + chance line
       col 2 = FAR bar + clinical-ceiling line
       col 3 = SHAP per-band importance (or "not computed" note)

    Saves PDF + PNG.
    """
    n = len(CASE_SERIES)
    fig = plt.figure(figsize=(13, 2.6 * n), dpi=150)
    gs  = gridspec.GridSpec(n, 3,
                            width_ratios=[1.1, 1.1, 1.2],
                            hspace=0.95, wspace=0.40,
                            top=0.96, bottom=0.04, left=0.06, right=0.98)

    for i, (pid, age, onset, group, n_sz, n_us, role) in enumerate(CASE_SERIES):
        # ---- column 1: AUC ---------------------------------------------------
        ax0 = fig.add_subplot(gs[i, 0])
        aucs = patient_row(metrics, pid, '_auc')
        vals = [aucs[m] for m in MODEL_ORDER]
        cols = [MODEL_COLOURS[m] for m in MODEL_ORDER]
        bars = ax0.bar(range(len(MODEL_ORDER)), vals, color=cols,
                       edgecolor='white', linewidth=0.5)
        ax0.axhline(0.5, ls='--', color='grey', lw=0.8, alpha=0.7)
        ax0.set_ylim(0, 1.0)
        ax0.set_xticks(range(len(MODEL_ORDER)))
        ax0.set_xticklabels(MODEL_ORDER, rotation=45, ha='right', fontsize=8)
        ax0.set_ylabel('AUC', fontsize=9)
        ax0.grid(axis='y', alpha=0.3)
        ax0.tick_params(axis='y', labelsize=8)

        # Label AUC values on bars
        for b, v in zip(bars, vals):
            if not np.isnan(v):
                ax0.text(b.get_x() + b.get_width()/2, v + 0.015,
                         f"{v:.2f}", ha='center', va='bottom', fontsize=7)

        # Row header on leftmost column (patient ID + onset)
        ax0.set_title(f"{pid}  (age {age}, {group})\n"
                      f"{onset} | {n_sz} sz, {n_us} usable | {role}",
                      loc='left', fontsize=10, fontweight='bold', pad=12)

        # ---- column 2: FAR ---------------------------------------------------
        ax1 = fig.add_subplot(gs[i, 1])
        fars = patient_row(metrics, pid, '_far')
        vals = [fars[m] for m in MODEL_ORDER]
        ax1.bar(range(len(MODEL_ORDER)), vals, color=cols,
                edgecolor='white', linewidth=0.5)
        ax1.axhline(CLINICAL_FAR, ls='--', color='crimson', lw=0.8, alpha=0.8)
        ax1.text(len(MODEL_ORDER) - 0.5, CLINICAL_FAR + 0.15,
                 f'clinical 0.2/h', color='crimson', fontsize=7,
                 ha='right', va='bottom')
        ax1.set_ylim(0, max(max(vals) if vals else 1, 1.0) * 1.15)
        ax1.set_xticks(range(len(MODEL_ORDER)))
        ax1.set_xticklabels(MODEL_ORDER, rotation=45, ha='right', fontsize=8)
        ax1.set_ylabel('FAR (/h)', fontsize=9)
        ax1.grid(axis='y', alpha=0.3)
        ax1.tick_params(axis='y', labelsize=8)

        # ---- column 3: SHAP band importance ---------------------------------
        ax2 = fig.add_subplot(gs[i, 2])
        bands = per_band_importance(shap, pid)
        if bands is None:
            ax2.text(0.5, 0.5,
                     'SHAP not computed for this patient\n'
                     '(not in training partition of SHAP seed;\n'
                     'see manuscript §4.10)',
                     transform=ax2.transAxes, ha='center', va='center',
                     fontsize=8.5, color='dimgrey',
                     bbox=dict(boxstyle='round', fc='#f5f5f5',
                               ec='lightgrey', lw=0.8))
            ax2.set_xticks([]); ax2.set_yticks([])
            for spine in ax2.spines.values():
                spine.set_color('lightgrey')
        else:
            bvals = [bands[b] for b in BAND_ORDER]
            b_cols = [BAND_COLOURS[b] for b in BAND_ORDER]
            bars = ax2.bar(range(len(BAND_ORDER)), bvals,
                           color=b_cols, edgecolor='white', linewidth=0.5)
            # Highlight dominant band
            top_idx = int(np.nanargmax(bvals))
            bars[top_idx].set_edgecolor('black')
            bars[top_idx].set_linewidth(1.4)
            ax2.set_xticks(range(len(BAND_ORDER)))
            ax2.set_xticklabels([f"{b}\n{BAND_HZ[b]}Hz" for b in BAND_ORDER],
                                 fontsize=7.5)
            ax2.set_ylabel('Relative |SHAP|', fontsize=9)
            ax2.set_ylim(0, max(bvals) * 1.25)
            ax2.grid(axis='y', alpha=0.3)
            ax2.tick_params(axis='y', labelsize=8)
            for b, v in zip(bars, bvals):
                ax2.text(b.get_x() + b.get_width()/2, v + max(bvals)*0.02,
                         f"{v:.2f}", ha='center', va='bottom', fontsize=7)

    # Global title (positioned with explicit coordinates since we disabled tight_layout)
    fig.suptitle('Case-series decomposition: six patients illustrating '
                 'why patient-independent prediction succeeds or fails',
                 fontsize=12, fontweight='bold', y=0.995)

    fig.savefig(out_path, bbox_inches='tight')
    fig.savefig(str(out_path).replace('.pdf', '.png'),
                bbox_inches='tight', dpi=200)
    plt.close(fig)
    print(f"  [saved] {out_path}")


# =============================================================================
# Compact SHAP-band strip (alternative tight figure for the manuscript body)
# =============================================================================

def plot_shap_strip(metrics, shap, out_path):
    """Narrow strip figure: for each patient, AUC-max model label + band profile.
    Useful as a compact reference figure if the main panel is too big."""
    n = len(CASE_SERIES)
    fig, axes = plt.subplots(1, n, figsize=(2.5 * n, 3.0), dpi=150,
                             sharey=True)

    for ax, (pid, age, onset, group, n_sz, n_us, role) in zip(axes, CASE_SERIES):
        bands = per_band_importance(shap, pid)
        if bands is None:
            ax.text(0.5, 0.5, 'SHAP not\ncomputed',
                    transform=ax.transAxes, ha='center', va='center',
                    fontsize=9, color='dimgrey')
            ax.set_xticks([]); ax.set_yticks([])
        else:
            bvals = [bands[b] for b in BAND_ORDER]
            b_cols = [BAND_COLOURS[b] for b in BAND_ORDER]
            bars = ax.bar(range(len(BAND_ORDER)), bvals,
                          color=b_cols, edgecolor='white', linewidth=0.5)
            top_idx = int(np.nanargmax(bvals))
            bars[top_idx].set_edgecolor('black')
            bars[top_idx].set_linewidth(1.5)
            ax.set_xticks(range(len(BAND_ORDER)))
            ax.set_xticklabels(BAND_ORDER, rotation=45, ha='right',
                               fontsize=8)
            ax.set_ylim(0, 0.45)
            ax.grid(axis='y', alpha=0.3)

        # Annotate max-AUC model above each panel
        aucs = patient_row(metrics, pid, '_auc')
        top_m = max(aucs, key=lambda k: aucs[k] if not np.isnan(aucs[k]) else -1)
        top_v = aucs[top_m]
        ax.set_title(f"{pid}\n({group[:5]})\nbest: {top_m} = {top_v:.2f}",
                     fontsize=9)

    axes[0].set_ylabel('Relative |SHAP|', fontsize=10)
    fig.suptitle('Case-series: per-patient spectral importance '
                 '(black outline = dominant band)',
                 fontsize=11, y=1.02)
    fig.tight_layout()
    fig.savefig(out_path, bbox_inches='tight')
    fig.savefig(str(out_path).replace('.pdf', '.png'),
                bbox_inches='tight', dpi=200)
    plt.close(fig)
    print(f"  [saved] {out_path}")


# =============================================================================
# Summary table for the paper
# =============================================================================

def build_summary_table(metrics, shap, out_path):
    rows = []
    for (pid, age, onset, group, n_sz, n_us, role) in CASE_SERIES:
        aucs = patient_row(metrics, pid, '_auc')
        sens = patient_row(metrics, pid, '_sen')
        fars = patient_row(metrics, pid, '_far')
        bands = per_band_importance(shap, pid)

        auc_vals = [v for v in aucs.values() if not np.isnan(v)]
        auc_min, auc_max = min(auc_vals), max(auc_vals)
        auc_range = auc_max - auc_min
        best_model  = max(aucs, key=lambda k: aucs[k] if not np.isnan(aucs[k]) else -1)
        worst_model = min(aucs, key=lambda k: aucs[k] if not np.isnan(aucs[k]) else  2)

        if bands is not None:
            dom_band = max(bands, key=bands.get)
            dom_share = bands[dom_band]
        else:
            dom_band, dom_share = 'n/a', np.nan

        rows.append({
            'Patient':        pid,
            'Age':            age,
            'Onset':          onset,
            'Group':          group,
            '#Seizures':      n_sz,
            'Usable preictal': n_us,
            'Vignette role':  role,
            **{f"{m} AUC": round(aucs[m], 3) for m in MODEL_ORDER},
            'AUC min':        round(auc_min, 3),
            'AUC max':        round(auc_max, 3),
            'AUC range':      round(auc_range, 3),
            'Best model':     best_model,
            'Worst model':    worst_model,
            **{f"{m} FAR/h": round(fars[m], 2) for m in MODEL_ORDER},
            'SHAP dominant band':  dom_band,
            'SHAP dominant share': (round(dom_share, 3)
                                    if not np.isnan(dom_share) else np.nan),
        })

    df = pd.DataFrame(rows)
    df.to_csv(out_path, index=False)
    print(f"  [saved] {out_path}")

    with pd.option_context('display.width', 220, 'display.max_columns', 40):
        print("\nCase-series summary:")
        print(df[['Patient', 'Group', 'AUC min', 'AUC max', 'AUC range',
                 'Best model', 'Worst model',
                 'SHAP dominant band', 'SHAP dominant share',
                 'Vignette role']].to_string(index=False))

    return df


# =============================================================================
# Markdown vignettes (~150-200 words each) for manuscript §4.8 expansion
# =============================================================================

def _band_ranking_str(bands):
    if bands is None:
        return "SHAP not computed for this patient"
    order = sorted(bands.items(), key=lambda kv: -kv[1])
    return ", ".join(f"{b} ({v:.2f})" for b, v in order)


def write_vignettes(metrics, shap, out_path):
    def line(*a):  # shortcut
        print(*a, file=f)

    with open(out_path, 'w', encoding='utf-8') as f:
        line("# Case-series vignettes (draft, for manuscript §4.8 extension)")
        line()
        line("Each vignette is ~150-200 words and pairs per-patient numeric")
        line("results with the clinical onset context from Chung et al. (2024)")
        line("and the SHAP-derived spectral profile (where available).")
        line()
        line("**Read these alongside Figure 3 (per-patient heatmap) and the")
        line("case-series panel figure created by this script.**")
        line()
        line("---")
        line()

        for (pid, age, onset, group, n_sz, n_us, role) in CASE_SERIES:
            aucs = patient_row(metrics, pid, '_auc')
            sens = patient_row(metrics, pid, '_sen')
            fars = patient_row(metrics, pid, '_far')
            bands = per_band_importance(shap, pid)

            auc_vals = [v for v in aucs.values() if not np.isnan(v)]
            auc_min, auc_max = min(auc_vals), max(auc_vals)
            best_model = max(aucs, key=lambda k: aucs[k] if not np.isnan(aucs[k]) else -1)
            worst_model = min(aucs, key=lambda k: aucs[k] if not np.isnan(aucs[k]) else  2)

            line(f"## {pid}  -  {role}")
            line()
            line(f"- **Clinical**: age {age} y, {onset} onset, "
                 f"{group}; {n_sz} annotated seizures, {n_us} usable preictal events.")
            line(f"- **Performance spread**: AUC ranges from "
                 f"{auc_min:.2f} ({worst_model}) to {auc_max:.2f} ({best_model}), "
                 f"a spread of {auc_max - auc_min:.2f} AUC units across architectures.")
            line(f"- **Spectral profile** (relative |SHAP|): "
                 f"{_band_ranking_str(bands)}.")
            line(f"- **Window-level sensitivity at per-seed Youden threshold** "
                 f"(averaged over 20 seeds): "
                 + ", ".join(f"{m} {sens[m]:.2f}" for m in MODEL_ORDER) + ".")
            line(f"- **False alarm rate** (/h, 20-seed mean): "
                 + ", ".join(f"{m} {fars[m]:.1f}" for m in MODEL_ORDER) + ".")
            line()

            # Role-specific narrative
            if role == 'Architecture dependence':
                line(f"**Narrative**: {pid} is the clearest example in the cohort "
                     f"of a *model-class interaction* that dissolves any "
                     f"single-architecture claim about preictal detectability. "
                     f"Under 1D-CNN's multi-scale temporal convolutions the "
                     f"patient is above chance at AUC = {aucs['1D-CNN']:.2f}; "
                     f"under PSD+LDA the same patient is far below chance "
                     f"(AUC = {aucs['PSD+LDA']:.2f}). Clinically, "
                     f"{pid} is classified as diffuse / unlocalisable by "
                     f"Chung et al. [11], yet this 'unpredictability' applies "
                     f"only to spectral or long-receptive-field representations. "
                     f"The 1D-CNN's access to 3-, 5-, and 7-sample kernels "
                     f"appears to detect short-range waveform morphology that "
                     f"neither frequency summaries nor dilated convolutions "
                     f"capture. This case contradicts the simple narrative "
                     f"that 'focal = predictable, unlocalisable = unpredictable'; "
                     f"architectural inductive bias is a first-order determinant "
                     f"of per-patient detectability in its own right.")

            elif role == 'Tractable benchmark':
                dom_band_str = (max(bands, key=bands.get)
                                if bands else 'unknown')
                line(f"**Narrative**: {pid} anchors the 'tractable' end of the "
                     f"cohort: every architecture in the benchmark exceeds "
                     f"chance (AUC range {auc_min:.2f}-{auc_max:.2f}), with "
                     f"1D-CNN reaching {aucs['1D-CNN']:.2f}. "
                     f"Clinically this is a young child with well-defined left "
                     f"frontal focal onset and relatively clean scalp EEG. "
                     f"SHAP identifies {dom_band_str} as the dominant band "
                     f"({bands[dom_band_str]:.2f} of total spectral importance), "
                     f"consistent with beta desynchronisation preceding focal "
                     f"frontal seizures. The across-architecture convergence "
                     f"here-FAR remains in the 8-10/h range even for the best "
                     f"AUC-illustrates that even a 'predictable' patient under "
                     f"PI evaluation fails the clinical 0.2/h ceiling.")

            elif role == 'Truly unpredictable':
                dom_band_str = (max(bands, key=bands.get)
                                if bands else 'unknown')
                dom_val = bands[dom_band_str] if bands else 0
                line(f"**Narrative**: {pid} is the opposite pole: every "
                     f"architecture sits at or below chance "
                     f"(AUC range {auc_min:.2f}-{auc_max:.2f}), with no "
                     f"architecture clearing 0.50. Clinically the patient has "
                     f"right parieto-occipital focal onset, so the failure is "
                     f"*not* attributable to diffuse or multifocal seizure "
                     f"semiology. The SHAP profile offers a mechanistic clue: "
                     f"{pid} is the only patient in the SHAP cohort for which "
                     f"{dom_band_str} is the dominant band ({dom_val:.2f}), "
                     f"against the population-level beta- and gamma-dominance "
                     f"documented in §4.10. A decision boundary trained on a "
                     f"beta/gamma-driven majority is misaligned with an "
                     f"{dom_band_str}-dominated minority patient, a concrete "
                     f"mechanistic account of the cross-patient failure.")

            elif role == 'Data-limited, not signal-limited':
                line(f"**Narrative**: {pid} is the sharpest illustration of "
                     f"data limitation versus signal absence. The SHAP "
                     f"decomposition assigns gamma {bands['gamma']:.2f} of "
                     f"total importance-the highest single-band concentration "
                     f"in the entire dataset-yet the achieved PI AUC remains "
                     f"at {auc_max:.2f} at best. The explanation sits in "
                     f"Table A.10: 40 annotated seizures, only 2 yielding "
                     f"usable preictal windows after the 4-hour postictal "
                     f"exclusion (owing to highly clustered seizures). A "
                     f"strong high-frequency signal without enough independent "
                     f"preictal events cannot train a model through a "
                     f"cross-patient boundary. This case is the strongest "
                     f"counterweight to the hedge that 'our cohort does not "
                     f"afford epilepsy-specific conclusions': the signal is "
                     f"present, the preictal sampling is not.")

            elif role == 'Unlocalisable yet tractable':
                dom_band_str = (max(bands, key=bands.get)
                                if bands else 'unknown')
                line(f"**Narrative**: {pid} directly refutes the intuitive "
                     f"expectation that diffuse or multifocal onset must be "
                     f"unpredictable. Despite Chung et al. [11] classifying "
                     f"the ictal topography as unlocalisable, three of five "
                     f"architectures achieve AUC > 0.60 "
                     f"(PSD+LDA {aucs['PSD+LDA']:.2f}, "
                     f"1D-CNN {aucs['1D-CNN']:.2f}, "
                     f"TCN {aucs['TCN']:.2f}). The SHAP profile is dominated "
                     f"by {dom_band_str} ({bands[dom_band_str]:.2f}), the same "
                     f"mid-to-high-frequency content that carries "
                     f"cross-patient signal in the population average. "
                     f"Mechanistically, this is consistent with a patient "
                     f"whose ictal onset is spatially diffuse but whose "
                     f"preictal spectral dynamics are nonetheless reproducible "
                     f"across the montage. Spatial onset-zone classification "
                     f"is therefore not a sufficient proxy for preictal "
                     f"predictability.")

            elif role == 'Band-specific patient':
                dom_band_str = (max(bands, key=bands.get)
                                if bands else 'unknown')
                line(f"**Narrative**: {pid} illustrates the consequence of "
                     f"patient-band heterogeneity for architecture ranking. "
                     f"SHAP assigns {dom_band_str} as the dominant band "
                     f"({bands[dom_band_str]:.2f}), and {pid} is the only "
                     f"{dom_band_str}-dominant case in the SHAP cohort of "
                     f"14 training-partition patients. PSD+LDA, which "
                     f"receives explicit band-power features, achieves "
                     f"AUC = {aucs['PSD+LDA']:.2f}; TCN, whose 211-sample "
                     f"receptive field and dilated causal kernels are less "
                     f"well matched to slow-rhythm detection, drops to "
                     f"AUC = {aucs['TCN']:.2f}. The case shows that "
                     f"per-patient architecture selection-not architecture "
                     f"ranking in the aggregate-determines whether a given "
                     f"patient is detectable at all. It is an empirical "
                     f"argument for patient-adaptive or mixture-of-experts "
                     f"approaches in future work.")

            line()
            line("---")
            line()

    print(f"  [saved] {out_path}")


# =============================================================================
# Main
# =============================================================================

def main():
    print("=" * 70)
    print("Work D - Case-series analysis")
    print("=" * 70)

    metrics, shap = load_all()
    print(f"\n  per_patient_metrics.csv : "
          f"{len(metrics)} patients x {len(metrics.columns)-1} cols")
    print(f"  shap_summary.json       : "
          f"{shap.get('n_patients', '')} patients with per-band SHAP")

    # Sanity check: are all 6 case-series patients in the metrics CSV^2
    metric_patients = set(metrics['patient'].tolist())
    missing = [p for (p, *_) in CASE_SERIES if p not in metric_patients]
    if missing:
        raise ValueError(f"Case-series patients missing from metrics CSV: {missing}")

    shap_patients = set(shap.get('per_patient_band', {}).keys())
    no_shap = [p for (p, *_) in CASE_SERIES if p not in shap_patients]
    if no_shap:
        print(f"  [note] no SHAP for: {no_shap} "
              f"(will be shown with 'not computed' annotation)")

    print("\n-- Figure 1: main case-series panel --")
    plot_case_series_panel(metrics, shap,
                           OUT_DIR / 'FIG_case_series_panel.pdf')

    print("\n-- Figure 2: compact SHAP strip --")
    plot_shap_strip(metrics, shap,
                    OUT_DIR / 'FIG_case_series_shap_strip.pdf')

    print("\n-- Table: case-series summary --")
    build_summary_table(metrics, shap,
                        OUT_DIR / 'TAB_case_series_summary.csv')

    print("\n-- Vignettes: markdown draft --")
    write_vignettes(metrics, shap, OUT_DIR / 'case_series_vignettes.md')

    print("\n" + "=" * 70)
    print(f"All outputs written to: {OUT_DIR}")
    print("=" * 70)


if __name__ == '__main__':
    main()
```
