## Supplementary material for "Same pipelines, different answers: how evaluation design shapes EEG seizure prediction": Reproducibility archive (code, manifests and predictions): work_E_permutation_null.py

```
"""Prediction-level label-permutation checks for PI evaluation.

The script reuses saved checkpoints and the original patient splits. Labels
are shuffled within each held-out patient to preserve patient composition and
class prevalence while breaking the score-label association.
"""

from __future__ import annotations

import argparse
import json
from pathlib import Path

import numpy as np
import pandas as pd
import torch
from scipy.signal import welch
from sklearn.discriminant_analysis import LinearDiscriminantAnalysis
from sklearn.metrics import roc_auc_score

from data_utils import DATA_DIR, SEEDS, get_cross_patient_dataloaders, make_patient_splits
from models import CNN1D, EEGConformer, EEGNet, TCN


RESULTS_ROOT = Path(r"D:\seizure_results")
OUT_DIR = RESULTS_ROOT / "analysis_outputs" / "work_E_permutation_null"
PRED_DIR = OUT_DIR / "predictions"
PSD_CACHE_DIR = OUT_DIR / "psd_feature_cache"

DEVICE = torch.device("cuda" if torch.cuda.is_available() else "cpu")

DEEP_MODELS = {
    "1dcnn": {
        "label": "1D-CNN",
        "cls": CNN1D,
        "result_dir": RESULTS_ROOT / "1dcnn",
        "batch_size": 128,
    },
    "eegnet": {
        "label": "EEGNet",
        "cls": EEGNet,
        "result_dir": RESULTS_ROOT / "eegnet",
        "batch_size": 128,
    },
    "tcn": {
        "label": "TCN",
        "cls": TCN,
        "result_dir": RESULTS_ROOT / "tcn",
        "batch_size": 128,
    },
    "eeg_conformer": {
        "label": "EEG-Conformer",
        "cls": EEGConformer,
        "result_dir": RESULTS_ROOT / "eeg_conformer",
        "batch_size": 64,
    },
}

MODEL_ALIASES = {
    "cnn": "1dcnn",
    "1d-cnn": "1dcnn",
    "conformer": "eeg_conformer",
    "eeg-conformer": "eeg_conformer",
    "psd": "psd_lda",
    "lda": "psd_lda",
    "psd+lda": "psd_lda",
}

FS = 256
BANDS = (
    ("delta", 0.5, 4.0),
    ("theta", 4.0, 8.0),
    ("alpha", 8.0, 13.0),
    ("beta", 13.0, 30.0),
    ("gamma", 30.0, 40.0),
)


def _safe_auc(y_true: np.ndarray, y_prob: np.ndarray) -> float:
    if len(np.unique(y_true)) < 2:
        return float("nan")
    return float(roc_auc_score(y_true, y_prob))


@torch.no_grad()
def collect_deep_predictions(model: torch.nn.Module, loader) -> tuple[np.ndarray, np.ndarray, np.ndarray]:
    model.eval()
    probs, labels = [], []
    for x, y in loader:
        logits = model(x.to(DEVICE))
        p = torch.softmax(logits, dim=1)[:, 1].cpu().numpy()
        probs.append(p)
        labels.append(y.numpy())
    y_prob = np.concatenate(probs)
    y_true = np.concatenate(labels)
    patient_ids = loader.dataset.patient_ids.astype(str)
    return y_true, y_prob, patient_ids


def load_state_dict(path: Path):
    try:
        state = torch.load(path, map_location=DEVICE, weights_only=True)
    except TypeError:
        state = torch.load(path, map_location=DEVICE)
    return state


def remap_eeg_conformer_keys(state: dict) -> dict:
    remapped = {}
    for key, value in state.items():
        new_key = key
        if new_key.startswith("transformer."):
            new_key = "encoder." + new_key[len("transformer.") :]
        elif new_key.startswith("classifier."):
            new_key = "head." + new_key[len("classifier.") :]
        remapped[new_key] = value
    return remapped


def get_deep_seed_predictions(model_key: str, seed: int, force: bool = False) -> tuple[np.ndarray, np.ndarray, np.ndarray]:
    PRED_DIR.mkdir(parents=True, exist_ok=True)
    pred_path = PRED_DIR / f"{model_key}_seed{seed}.npz"
    if pred_path.exists() and not force:
        data = np.load(pred_path, allow_pickle=False)
        return data["y_true"], data["y_prob"], data["patient_ids"].astype(str)

    spec = DEEP_MODELS[model_key]
    train_pts, val_pts, test_pts = make_patient_splits(seed)
    _, _, test_loader, *_ = get_cross_patient_dataloaders(
        DATA_DIR,
        train_pts,
        val_pts,
        test_pts,
        batch_size=spec["batch_size"],
        seed=seed,
    )

    model = spec["cls"]().to(DEVICE)
    ckpt = spec["result_dir"] / f"seed{seed}_best.pt"
    if not ckpt.exists():
        raise FileNotFoundError(f"Missing checkpoint: {ckpt}")
    state = load_state_dict(ckpt)
    if model_key == "eeg_conformer":
        state = remap_eeg_conformer_keys(state)
    model.load_state_dict(state)
    y_true, y_prob, patient_ids = collect_deep_predictions(model, test_loader)

    np.savez_compressed(
        pred_path,
        y_true=y_true.astype(np.int8),
        y_prob=y_prob.astype(np.float32),
        patient_ids=patient_ids.astype("U5"),
    )
    return y_true, y_prob, patient_ids


def extract_psd_features_chunked(x_path: Path, chunk_size: int = 128) -> np.ndarray:
    X = np.load(x_path, mmap_mode="r")
    n = X.shape[0]
    chunks = []

    for start in range(0, n, chunk_size):
        stop = min(start + chunk_size, n)
        chunk = np.asarray(X[start:stop], dtype=np.float32)
        freqs, pxx = welch(chunk, fs=FS, axis=-1, nperseg=512)

        band_features = []
        for _, lo, hi in BANDS:
            mask = (freqs >= lo) & (freqs <= hi)
            band_features.append(pxx[..., mask].mean(axis=-1))
        chunks.append(np.concatenate(band_features, axis=1).astype(np.float32))

    return np.concatenate(chunks, axis=0)


def load_patient_psd(patient: str) -> tuple[np.ndarray, np.ndarray]:
    PSD_CACHE_DIR.mkdir(parents=True, exist_ok=True)
    cache_path = PSD_CACHE_DIR / f"{patient}_psd.npz"
    if cache_path.exists():
        data = np.load(cache_path, allow_pickle=False)
        return data["X"], data["y"]

    x_path = Path(DATA_DIR) / f"{patient}_X.npy"
    y_path = Path(DATA_DIR) / f"{patient}_y.npy"
    if not (x_path.exists() and y_path.exists()):
        raise FileNotFoundError(f"Missing preprocessed files for {patient}")

    X_psd = extract_psd_features_chunked(x_path)
    y = np.load(y_path).astype(np.int8)
    np.savez_compressed(cache_path, X=X_psd, y=y)
    return X_psd, y


def load_psd_split(patients: list[str]) -> tuple[np.ndarray, np.ndarray, np.ndarray]:
    xs, ys, pids = [], [], []
    for patient in patients:
        X_p, y_p = load_patient_psd(patient)
        xs.append(X_p)
        ys.append(y_p)
        pids.append(np.full(len(y_p), patient, dtype="U5"))
    return np.concatenate(xs), np.concatenate(ys), np.concatenate(pids)


def get_psd_seed_predictions(seed: int, force: bool = False) -> tuple[np.ndarray, np.ndarray, np.ndarray]:
    PRED_DIR.mkdir(parents=True, exist_ok=True)
    pred_path = PRED_DIR / f"psd_lda_seed{seed}.npz"
    if pred_path.exists() and not force:
        data = np.load(pred_path, allow_pickle=False)
        return data["y_true"], data["y_prob"], data["patient_ids"].astype(str)

    train_pts, _, test_pts = make_patient_splits(seed)
    X_train, y_train, _ = load_psd_split(train_pts)
    X_test, y_test, patient_ids = load_psd_split(test_pts)

    clf = LinearDiscriminantAnalysis(solver="svd", priors=[0.5, 0.5])
    clf.fit(X_train, y_train)
    y_prob = clf.predict_proba(X_test)[:, 1]

    np.savez_compressed(
        pred_path,
        y_true=y_test.astype(np.int8),
        y_prob=y_prob.astype(np.float32),
        patient_ids=patient_ids.astype("U5"),
    )
    return y_test, y_prob, patient_ids


def patient_restricted_null(
    y_true: np.ndarray,
    y_prob: np.ndarray,
    patient_ids: np.ndarray,
    n_perm: int,
    rng: np.random.Generator,
) -> np.ndarray:
    y_true = np.asarray(y_true)
    y_prob = np.asarray(y_prob)
    patient_ids = np.asarray(patient_ids).astype(str)

    idx_by_patient = [np.where(patient_ids == pid)[0] for pid in np.unique(patient_ids)]
    null = np.empty(n_perm, dtype=np.float64)

    for b in range(n_perm):
        y_perm = y_true.copy()
        for idx in idx_by_patient:
            y_perm[idx] = rng.permutation(y_perm[idx])
        null[b] = _safe_auc(y_perm, y_prob)
    return null


def run_model(model_key: str, n_perm: int, seed_rng: int, force_predictions: bool) -> tuple[list[dict], np.ndarray]:
    rng = np.random.default_rng(seed_rng)
    seed_rows = []
    per_seed_nulls = []

    for seed in SEEDS:
        if model_key == "psd_lda":
            y_true, y_prob, patient_ids = get_psd_seed_predictions(seed, force=force_predictions)
            label = "PSD+LDA"
        else:
            y_true, y_prob, patient_ids = get_deep_seed_predictions(model_key, seed, force=force_predictions)
            label = DEEP_MODELS[model_key]["label"]

        observed = _safe_auc(y_true, y_prob)
        null = patient_restricted_null(y_true, y_prob, patient_ids, n_perm, rng)
        per_seed_nulls.append(null)

        p_greater = (1.0 + np.sum(null >= observed)) / (n_perm + 1.0)
        p_two_sided = (1.0 + np.sum(np.abs(null - 0.5) >= abs(observed - 0.5))) / (n_perm + 1.0)

        seed_rows.append(
            {
                "model_key": model_key,
                "model": label,
                "seed": seed,
                "observed_auc": observed,
                "null_mean": float(np.nanmean(null)),
                "null_sd": float(np.nanstd(null, ddof=1)),
                "null_q025": float(np.nanquantile(null, 0.025)),
                "null_q975": float(np.nanquantile(null, 0.975)),
                "p_greater": float(p_greater),
                "p_two_sided": float(p_two_sided),
                "n_test": int(len(y_true)),
                "n_preictal": int(np.sum(y_true == 1)),
                "n_interictal": int(np.sum(y_true == 0)),
                "test_patients": ",".join(sorted(np.unique(patient_ids).astype(str))),
            }
        )

    return seed_rows, np.vstack(per_seed_nulls)


def normalise_models(models: list[str]) -> list[str]:
    if len(models) == 1 and models[0].lower() == "all":
        return ["psd_lda", "1dcnn", "eegnet", "tcn", "eeg_conformer"]
    out = []
    valid = set(DEEP_MODELS) | {"psd_lda"}
    for model in models:
        key = MODEL_ALIASES.get(model.lower(), model.lower())
        if key not in valid:
            raise ValueError(f"Unknown model '{model}'. Valid: {sorted(valid)} or all")
        out.append(key)
    return out


def write_report(seed_df: pd.DataFrame, summary_df: pd.DataFrame, n_perm: int) -> None:
    lines = []
    lines.append("# Prediction-level permutation null")
    lines.append("")
    lines.append(
        "Patient-restricted label permutations were run on held-out predictions. "
        "Labels were shuffled within each test patient, preserving patient-level "
        "score distributions and label prevalence. This is a post-hoc prediction-"
        "level null check, not a retrain-permutation baseline."
    )
    lines.append("")
    lines.append(f"Permutations per seed: {n_perm}")
    lines.append("")
    lines.append("## Model-level mean-AUC null")
    lines.append("")
    lines.append(summary_df.round(4).to_string(index=False))
    lines.append("")
    lines.append("## Per-seed output")
    lines.append("")
    lines.append("See `per_seed_permutation_null.csv` for per-seed null means, intervals, and p-values.")
    (OUT_DIR / "permutation_null_report.md").write_text("\n".join(lines), encoding="utf-8")


def main() -> None:
    parser = argparse.ArgumentParser()
    parser.add_argument("--models", nargs="+", default=["tcn", "psd_lda"])
    parser.add_argument("--n-perm", type=int, default=1000)
    parser.add_argument("--rng-seed", type=int, default=20260517)
    parser.add_argument("--force-predictions", action="store_true")
    args = parser.parse_args()

    OUT_DIR.mkdir(parents=True, exist_ok=True)
    models = normalise_models(args.models)

    all_seed_rows = []
    summary_rows = []

    for i, model_key in enumerate(models):
        print(f"\n=== {model_key} ===")
        seed_rows, seed_nulls = run_model(
            model_key=model_key,
            n_perm=args.n_perm,
            seed_rng=args.rng_seed + i * 1009,
            force_predictions=args.force_predictions,
        )
        all_seed_rows.extend(seed_rows)

        obs = np.array([r["observed_auc"] for r in seed_rows], dtype=float)
        null_mean_auc = np.nanmean(seed_nulls, axis=0)
        observed_mean = float(np.nanmean(obs))
        p_mean_greater = (1.0 + np.sum(null_mean_auc >= observed_mean)) / (args.n_perm + 1.0)
        p_mean_two_sided = (
            1.0 + np.sum(np.abs(null_mean_auc - 0.5) >= abs(observed_mean - 0.5))
        ) / (args.n_perm + 1.0)

        label = "PSD+LDA" if model_key == "psd_lda" else DEEP_MODELS[model_key]["label"]
        summary_rows.append(
            {
                "model_key": model_key,
                "model": label,
                "observed_mean_auc": observed_mean,
                "observed_sd_auc": float(np.nanstd(obs, ddof=1)),
                "null_mean_auc_mean": float(np.nanmean(null_mean_auc)),
                "null_mean_auc_sd": float(np.nanstd(null_mean_auc, ddof=1)),
                "null_mean_auc_q025": float(np.nanquantile(null_mean_auc, 0.025)),
                "null_mean_auc_q975": float(np.nanquantile(null_mean_auc, 0.975)),
                "p_mean_greater": float(p_mean_greater),
                "p_mean_two_sided": float(p_mean_two_sided),
                "n_seeds": int(len(obs)),
            }
        )

    seed_df = pd.DataFrame(all_seed_rows)
    summary_df = pd.DataFrame(summary_rows)

    global seed_df_path
    seed_df_path = OUT_DIR / "per_seed_permutation_null.csv"
    summary_df_path = OUT_DIR / "model_summary.csv"

    seed_df.to_csv(seed_df_path, index=False)
    summary_df.to_csv(summary_df_path, index=False)
    write_report(seed_df, summary_df, args.n_perm)

    print(f"\nSaved: {seed_df_path}")
    print(f"Saved: {summary_df_path}")
    print(f"Saved: {OUT_DIR / 'permutation_null_report.md'}")
    print(summary_df.to_string(index=False))


if __name__ == "__main__":
    main()
```
