## Supplementary material for "Same pipelines, different answers: how evaluation design shapes EEG seizure prediction": Reproducibility archive (code, manifests and predictions): work_H_subject_level_pi.py

```
"""Subject-level PI sensitivity analysis.

Runs the PI split after binding chb01 and chb21 to the same subject group.
The output schema matches the main PI result files.
"""

from __future__ import annotations

import argparse
import hashlib
import json
import os
import random
import time
from pathlib import Path

import numpy as np
import pandas as pd
import torch
import torch.nn as nn
from scipy.signal import welch
from sklearn.discriminant_analysis import LinearDiscriminantAnalysis
from sklearn.metrics import roc_auc_score

from data_utils import DATA_DIR, SEEDS, get_cross_patient_dataloaders, make_patient_splits, make_subject_splits
from eval_utils import find_youden_threshold, full_evaluate
from models import CNN1D, EEGConformer, EEGNet, TCN


RESULTS_ROOT = Path(os.environ.get("SEIZURE_RESULTS_DIR", r"D:\seizure_results"))
OUT_ROOT = RESULTS_ROOT / "subject_level_pi"
PSD_CACHE = OUT_ROOT / "psd_feature_cache"
PREDICTIONS_ROOT = OUT_ROOT / "predictions"

DEVICE = torch.device("cuda" if torch.cuda.is_available() else "cpu")
FS = 256
BANDS = [(0.5, 4), (4, 8), (8, 13), (13, 30), (30, 40)]

MODEL_CFG = {
    "psd_lda": {
        "label": "PSD+LDA",
    },
    "1dcnn": {
        "label": "1D-CNN",
        "cls": CNN1D,
        "batch_size": 128,
        "lr": 1e-4,
        "weight_decay": 1e-4,
        "max_epochs": 100,
        "patience": 20,
    },
    "eegnet": {
        "label": "EEGNet",
        "cls": EEGNet,
        "batch_size": 128,
        "lr": 1e-3,
        "weight_decay": 1e-4,
        "max_epochs": 100,
        "patience": 20,
    },
    "tcn": {
        "label": "TCN",
        "cls": TCN,
        "batch_size": 128,
        "lr": 1e-3,
        "weight_decay": 1e-4,
        "max_epochs": 100,
        "patience": 20,
    },
    "eeg_conformer": {
        "label": "EEG-Conformer",
        "cls": EEGConformer,
        "batch_size": 64,
        "lr": 1e-4,
        "weight_decay": 1e-4,
        "max_epochs": 100,
        "patience": 20,
    },
}

ALIASES = {
    "psd": "psd_lda",
    "lda": "psd_lda",
    "psd+lda": "psd_lda",
    "cnn": "1dcnn",
    "1d-cnn": "1dcnn",
    "conformer": "eeg_conformer",
    "eeg-conformer": "eeg_conformer",
}


def seed_everything(seed: int, deterministic: bool = True) -> None:
    random.seed(seed)
    np.random.seed(seed)
    torch.manual_seed(seed)
    if torch.cuda.is_available():
        torch.cuda.manual_seed_all(seed)
    if deterministic:
        torch.use_deterministic_algorithms(True, warn_only=True)
        if torch.backends.cudnn.is_available():
            torch.backends.cudnn.benchmark = False
            torch.backends.cudnn.deterministic = True


def extract_psd(patient: str, chunk_size: int = 256) -> tuple[np.ndarray, np.ndarray]:
    PSD_CACHE.mkdir(parents=True, exist_ok=True)
    cache_path = PSD_CACHE / f"{patient}_psd.npz"
    if cache_path.exists():
        data = np.load(cache_path, allow_pickle=False)
        return data["X"], data["y"]

    X_raw = np.load(os.path.join(DATA_DIR, f"{patient}_X.npy"), mmap_mode="r")
    y = np.load(os.path.join(DATA_DIR, f"{patient}_y.npy")).astype(np.int64)
    chunks = []
    for start in range(0, len(y), chunk_size):
        chunk = np.asarray(X_raw[start : start + chunk_size], dtype=np.float32)
        freqs, pxx = welch(chunk, fs=FS, axis=-1, nperseg=512)
        feats = [
            pxx[:, :, (freqs >= lo) & (freqs <= hi)].mean(axis=-1)
            for lo, hi in BANDS
        ]
        chunks.append(np.concatenate(feats, axis=1).astype(np.float32))
    X = np.vstack(chunks)
    np.savez_compressed(cache_path, X=X, y=y)
    return X, y


def load_psd_patients(
    patients: list[str],
) -> tuple[np.ndarray, np.ndarray, np.ndarray]:
    xs, ys, patient_ids = [], [], []
    for patient in patients:
        X, y = extract_psd(patient)
        xs.append(X)
        ys.append(y)
        patient_ids.extend([patient] * len(y))
    return np.vstack(xs), np.concatenate(ys), np.asarray(patient_ids)


def prediction_path(model_key: str, seed: int) -> Path:
    return (
        PREDICTIONS_ROOT
        / model_key
        / f"{model_key}_seed{seed}_subject_grouped_predictions.npz"
    )


def save_predictions(
    model_key: str,
    seed: int,
    y_true: np.ndarray,
    y_prob: np.ndarray,
    patient_ids: np.ndarray,
) -> Path:
    """Save compact held-out predictions used by downstream source-data scripts."""
    path = prediction_path(model_key, seed)
    path.parent.mkdir(parents=True, exist_ok=True)
    np.savez_compressed(
        path,
        y_true=np.asarray(y_true, dtype=np.int8),
        y_prob=np.asarray(y_prob, dtype=np.float32),
        patient_ids=np.asarray(patient_ids, dtype=str),
    )
    return path


def run_psd_seed(seed: int) -> dict:
    train_pts, val_pts, test_pts = make_subject_splits(seed)
    X_train, y_train, _ = load_psd_patients(train_pts)
    X_val, y_val, _ = load_psd_patients(val_pts)
    X_test, y_test, patient_ids = load_psd_patients(test_pts)

    clf = LinearDiscriminantAnalysis(solver="svd", priors=[0.5, 0.5])
    clf.fit(X_train, y_train)
    val_prob = clf.predict_proba(X_val)[:, 1]
    threshold = find_youden_threshold(y_val, val_prob)
    test_prob = clf.predict_proba(X_test)[:, 1]
    save_predictions("psd_lda", seed, y_test, test_prob, patient_ids)
    m = full_evaluate(y_test, test_prob, threshold, stride_s=300)
    return result_row(seed, m, roc_auc_score(y_val, val_prob), train_pts, val_pts, test_pts)


def result_row(seed: int, metrics: dict, best_val_auc: float, train_pts, val_pts, test_pts) -> dict:
    return {
        "seed": seed,
        "test_auc": metrics["auc"],
        "test_sen": metrics["sensitivity"],
        "test_spe": metrics["specificity"],
        "test_precision": metrics["precision"],
        "test_f1": metrics["f1"],
        "far": metrics["far"],
        "event_sensitivity": metrics["event_sensitivity"],
        "n_events": metrics["n_events"],
        "threshold": metrics["threshold"],
        "best_val_auc": float(best_val_auc),
        "train_patients": ",".join(train_pts),
        "val_patients": ",".join(val_pts),
        "test_patients": ",".join(test_pts),
        "n_train_cases": len(train_pts),
        "n_val_cases": len(val_pts),
        "n_test_cases": len(test_pts),
    }


@torch.no_grad()
def collect_probs(model, loader) -> tuple[np.ndarray, np.ndarray]:
    model.eval()
    probs, labels = [], []
    for x, y in loader:
        logits = model(x.to(DEVICE))
        probs.append(torch.softmax(logits, dim=1)[:, 1].cpu().numpy())
        labels.append(y.numpy())
    return np.concatenate(probs), np.concatenate(labels)


def train_epoch(model, loader, optimizer, criterion) -> float:
    model.train()
    total = 0.0
    for x, y in loader:
        x, y = x.to(DEVICE), y.to(DEVICE)
        optimizer.zero_grad()
        loss = criterion(model(x), y)
        loss.backward()
        nn.utils.clip_grad_norm_(model.parameters(), 1.0)
        optimizer.step()
        total += loss.item() * len(y)
    return total / max(1, len(loader.dataset))


def run_deep_seed(
    model_key: str,
    seed: int,
    out_dir: Path,
    deterministic: bool = True,
) -> dict | None:
    cfg = MODEL_CFG[model_key]
    ckpt_path = out_dir / f"seed{seed}_best.pt"
    result_path = out_dir / f"seed{seed}_result.json"
    archive_path = prediction_path(model_key, seed)
    if archive_path.exists() and result_path.exists():
        return json.loads(result_path.read_text(encoding="utf-8"))

    seed_everything(seed, deterministic=deterministic)
    train_pts, val_pts, test_pts = make_subject_splits(seed)
    train_loader, val_loader, test_loader, *_ = get_cross_patient_dataloaders(
        DATA_DIR,
        train_pts,
        val_pts,
        test_pts,
        batch_size=cfg["batch_size"],
        seed=seed,
    )

    model = cfg["cls"]().to(DEVICE)
    if result_path.exists():
        if not ckpt_path.exists():
            raise FileNotFoundError(
                f"Cannot export held-out predictions without checkpoint: {ckpt_path}"
            )
        try:
            state = torch.load(ckpt_path, map_location=DEVICE, weights_only=True)
        except TypeError:  # PyTorch < 2.0 compatibility
            state = torch.load(ckpt_path, map_location=DEVICE)
        model.load_state_dict(state)
        test_prob, test_y = collect_probs(model, test_loader)
        save_predictions(
            model_key,
            seed,
            test_y,
            test_prob,
            test_loader.dataset.patient_ids,
        )
        return json.loads(result_path.read_text(encoding="utf-8"))

    optimizer = torch.optim.AdamW(
        model.parameters(),
        lr=cfg["lr"],
        weight_decay=cfg["weight_decay"],
    )
    scheduler = torch.optim.lr_scheduler.ReduceLROnPlateau(
        optimizer,
        mode="max",
        factor=0.5,
        patience=5,
        min_lr=1e-7,
    )
    criterion = nn.CrossEntropyLoss()

    best_val_auc = -np.inf
    best_state = {k: v.detach().cpu().clone() for k, v in model.state_dict().items()}
    patience_left = cfg["patience"]

    start = time.time()
    for epoch in range(1, cfg["max_epochs"] + 1):
        loss = train_epoch(model, train_loader, optimizer, criterion)
        val_prob, val_y = collect_probs(model, val_loader)
        val_auc = roc_auc_score(val_y, val_prob)
        scheduler.step(val_auc)

        if val_auc > best_val_auc:
            best_val_auc = float(val_auc)
            best_state = {k: v.detach().cpu().clone() for k, v in model.state_dict().items()}
            patience_left = cfg["patience"]
        else:
            patience_left -= 1
            if patience_left <= 0:
                break

        print(
            f"{MODEL_CFG[model_key]['label']} seed={seed} "
            f"epoch={epoch:03d} loss={loss:.4f} val_auc={val_auc:.4f}"
        )

    model.load_state_dict(best_state)
    model.to(DEVICE)
    val_prob, val_y = collect_probs(model, val_loader)
    threshold = find_youden_threshold(val_y, val_prob)
    test_prob, test_y = collect_probs(model, test_loader)
    save_predictions(
        model_key,
        seed,
        test_y,
        test_prob,
        test_loader.dataset.patient_ids,
    )
    metrics = full_evaluate(test_y, test_prob, threshold, stride_s=300)
    row = result_row(seed, metrics, best_val_auc, train_pts, val_pts, test_pts)
    row["elapsed_min"] = (time.time() - start) / 60

    torch.save(best_state, ckpt_path)
    result_path.write_text(json.dumps(row, indent=2), encoding="utf-8")
    return row


def normalise_models(models: list[str]) -> list[str]:
    if len(models) == 1 and models[0].lower() == "all":
        return list(MODEL_CFG)
    keys = []
    for model in models:
        key = ALIASES.get(model.lower(), model.lower())
        if key not in MODEL_CFG:
            raise ValueError(f"Unknown model: {model}")
        keys.append(key)
    return keys


def write_split_audit() -> None:
    subject_rows = []
    for seed in SEEDS:
        train_pts, val_pts, test_pts = make_subject_splits(seed)
        part = {p: "train" for p in train_pts}
        part.update({p: "val" for p in val_pts})
        part.update({p: "test" for p in test_pts})
        subject_rows.append(
            {
                "seed": seed,
                "chb01_partition": part["chb01"],
                "chb21_partition": part["chb21"],
                "same_partition": part["chb01"] == part["chb21"],
                "n_train_cases": len(train_pts),
                "n_val_cases": len(val_pts),
                "n_test_cases": len(test_pts),
                "train_patients": ",".join(train_pts),
                "val_patients": ",".join(val_pts),
                "test_patients": ",".join(test_pts),
            }
        )
    pd.DataFrame(subject_rows).to_csv(OUT_ROOT / "subject_split_audit.csv", index=False)

    patient_rows = []
    for seed in SEEDS:
        train_pts, val_pts, test_pts = make_patient_splits(seed)
        part = {p: "train" for p in train_pts}
        part.update({p: "val" for p in val_pts})
        part.update({p: "test" for p in test_pts})
        patient_rows.append(
            {
                "seed": seed,
                "chb01_partition": part["chb01"],
                "chb21_partition": part["chb21"],
                "same_partition": part["chb01"] == part["chb21"],
                "n_train_cases": len(train_pts),
                "n_val_cases": len(val_pts),
                "n_test_cases": len(test_pts),
                "train_patients": ",".join(train_pts),
                "val_patients": ",".join(val_pts),
                "test_patients": ",".join(test_pts),
            }
        )
    pd.DataFrame(patient_rows).to_csv(OUT_ROOT / "original_case_split_audit.csv", index=False)


def run_model(model_key: str, deterministic: bool = True) -> None:
    out_dir = OUT_ROOT / model_key
    out_dir.mkdir(parents=True, exist_ok=True)
    results_path = out_dir / "results.json"

    rows = []
    if results_path.exists():
        rows = json.loads(results_path.read_text(encoding="utf-8"))
    by_seed = {int(row["seed"]): row for row in rows}

    for seed in SEEDS:
        if seed in by_seed and prediction_path(model_key, seed).exists():
            continue
        print(f"\n{MODEL_CFG[model_key]['label']} subject-level seed {seed}")
        if model_key == "psd_lda":
            row = run_psd_seed(seed)
        else:
            row = run_deep_seed(
                model_key,
                seed,
                out_dir,
                deterministic=deterministic,
            )
        by_seed[seed] = row
        rows = [by_seed[current_seed] for current_seed in SEEDS if current_seed in by_seed]
        results_path.write_text(json.dumps(rows, indent=2), encoding="utf-8")

    df = pd.DataFrame(rows)
    summary = {
        "model_key": model_key,
        "model": MODEL_CFG[model_key]["label"],
        "n_seeds": int(len(df)),
        "auc_mean": float(df["test_auc"].mean()),
        "auc_sd": float(df["test_auc"].std(ddof=1)),
        "far_mean": float(df["far"].mean()),
        "far_sd": float(df["far"].std(ddof=1)),
    }
    (out_dir / "summary.json").write_text(json.dumps(summary, indent=2), encoding="utf-8")
    print(summary)


def write_prediction_manifest() -> None:
    rows = []
    for path in sorted(PREDICTIONS_ROOT.rglob("*.npz")):
        rows.append(
            {
                "path": str(path.relative_to(OUT_ROOT)).replace(os.sep, "/"),
                "sha256": hashlib.sha256(path.read_bytes()).hexdigest(),
                "bytes": path.stat().st_size,
            }
        )
    if rows:
        pd.DataFrame(rows).to_csv(OUT_ROOT / "prediction_manifest.csv", index=False)


def main() -> None:
    global DATA_DIR, RESULTS_ROOT, OUT_ROOT, PSD_CACHE, PREDICTIONS_ROOT

    parser = argparse.ArgumentParser()
    parser.add_argument("--models", nargs="+", default=["psd_lda"])
    parser.add_argument(
        "--data-dir",
        type=Path,
        default=Path(DATA_DIR),
        help="CHB-MIT preprocessed arrays (or CHBMIT_PREPROCESSED_DIR).",
    )
    parser.add_argument(
        "--results-root",
        type=Path,
        default=RESULTS_ROOT,
        help="Root directory for experiment outputs (or SEIZURE_RESULTS_DIR).",
    )
    parser.add_argument(
        "--allow-nondeterministic",
        action="store_true",
        help="Allow faster but potentially nondeterministic GPU operations.",
    )
    args = parser.parse_args()

    DATA_DIR = str(args.data_dir)
    RESULTS_ROOT = args.results_root
    OUT_ROOT = RESULTS_ROOT / "subject_level_pi"
    PSD_CACHE = OUT_ROOT / "psd_feature_cache"
    PREDICTIONS_ROOT = OUT_ROOT / "predictions"
    OUT_ROOT.mkdir(parents=True, exist_ok=True)
    write_split_audit()
    for model_key in normalise_models(args.models):
        run_model(model_key, deterministic=not args.allow_nondeterministic)
    write_prediction_manifest()


if __name__ == "__main__":
    main()
```
