## Supplementary material for "Same pipelines, different answers: how evaluation design shapes EEG seizure prediction": Reproducibility archive (code, manifests and predictions): work_I_far_silencing_simulation.py

```
"""Label-independent FAR silencing simulation.

Uses per-patient FAR estimates and applies a non-paralyzable silencing period
to estimate the operational alarm burden after refractory suppression.
"""

from __future__ import annotations

import json
from pathlib import Path

import numpy as np
import pandas as pd


RESULTS_ROOT = Path(r"D:\seizure_results")
INPUT_CSV = RESULTS_ROOT / "per_patient_metrics.csv"
OUT_DIR = RESULTS_ROOT / "analysis_outputs" / "work_I_far_silencing"

SILENCE_MINUTES = [0, 5, 10, 15, 30, 60, 120]


def suppressed_rate_per_hour(raw_far: float, silence_minutes: float) -> float:
    """Non-paralyzable dead-time correction for a Poisson alert process."""
    if not np.isfinite(raw_far) or raw_far < 0:
        return np.nan
    dead_time_hours = silence_minutes / 60.0
    return raw_far / (1.0 + raw_far * dead_time_hours)


def main() -> None:
    OUT_DIR.mkdir(parents=True, exist_ok=True)
    metrics = pd.read_csv(INPUT_CSV)

    model_names = []
    for column in metrics.columns:
        if column.endswith("_far"):
            model_names.append(column[: -len("_far")])

    rows = []
    for model in model_names:
        far_values = pd.to_numeric(metrics[f"{model}_far"], errors="coerce").to_numpy(float)
        for silence in SILENCE_MINUTES:
            adjusted = np.array([suppressed_rate_per_hour(x, silence) for x in far_values], dtype=float)
            rows.append(
                {
                    "model": model,
                    "silence_minutes": silence,
                    "n_patients": int(np.isfinite(adjusted).sum()),
                    "raw_far_mean_per_h": float(np.nanmean(far_values)),
                    "adjusted_far_mean_per_h": float(np.nanmean(adjusted)),
                    "adjusted_far_median_per_h": float(np.nanmedian(adjusted)),
                    "adjusted_alerts_per_day_mean": float(np.nanmean(adjusted) * 24.0),
                    "adjusted_alerts_per_day_median": float(np.nanmedian(adjusted) * 24.0),
                    "patients_above_1_alert_per_day": int(np.nansum(adjusted * 24.0 > 1.0)),
                    "patients_above_6_alerts_per_day": int(np.nansum(adjusted * 24.0 > 6.0)),
                }
            )

    summary = pd.DataFrame(rows)
    summary.to_csv(OUT_DIR / "far_silencing_summary.csv", index=False)

    report = {
        "input": str(INPUT_CSV),
        "silence_minutes": SILENCE_MINUTES,
        "interpretation": (
            "This label-independent simulation treats per-patient false alarms as "
            "a Poisson alert process and applies non-paralyzable silencing periods. "
            "It estimates alarm burden only; it does not re-estimate sensitivity."
        ),
        "models": model_names,
    }
    (OUT_DIR / "far_silencing_report.json").write_text(json.dumps(report, indent=2), encoding="utf-8")

    print(f"Saved outputs to {OUT_DIR}")
    print(summary.to_string(index=False))


if __name__ == "__main__":
    main()
```
