## Supplementary material for "Same pipelines, different answers: how evaluation design shapes EEG seizure prediction": Reproducibility archive (code, manifests and predictions): work_J_far_constrained_sensitivity.py

```
"""Low-FPD operating-point analysis for strict subject-grouped predictions.

For every model and split seed, this script reads the held-out prediction
archive produced by ``work_H_subject_level_pi.py`` and selects, post hoc on the
test labels, the most sensitive threshold satisfying FPD_300 <= 0.2/h. This is
a score-separation diagnostic, not a deployable validation-selected policy.
"""

from __future__ import annotations

import argparse
import json
from pathlib import Path

import numpy as np
import pandas as pd

from eval_utils import fpd_per_hour, full_evaluate
from splits import SEEDS, make_subject_splits


REPOSITORY_ROOT = Path(__file__).resolve().parents[2]
DEFAULT_PREDICTIONS_ROOT = REPOSITORY_ROOT / "results" / "strict_subject_predictions"
DEFAULT_OUT_DIR = REPOSITORY_ROOT / "outputs" / "work_J_low_fpd"

MODEL_ORDER = ["psd_lda", "eegnet", "tcn", "1dcnn", "eeg_conformer"]
MODEL_LABELS = {
    "psd_lda": "PSD+LDA",
    "1dcnn": "1D-CNN",
    "eegnet": "EEGNet",
    "tcn": "TCN",
    "eeg_conformer": "EEG-Conformer",
}


def threshold_for_fpd(
    y_true: np.ndarray,
    y_prob: np.ndarray,
    fpd_ceiling: float,
) -> tuple[float, dict]:
    """Maximize window sensitivity subject to an FPD_300 ceiling."""
    y_true = np.asarray(y_true)
    y_prob = np.asarray(y_prob)
    finite_prob = y_prob[np.isfinite(y_prob)]
    if len(finite_prob) == 0:
        threshold = float("inf")
        return threshold, full_evaluate(y_true, y_prob, threshold, stride_s=300)

    candidates = np.unique(finite_prob)
    candidates = np.concatenate(([float(finite_prob.max() + 1e-6)], candidates[::-1]))
    best_threshold = float(candidates[0])
    best_metrics = full_evaluate(y_true, y_prob, best_threshold, stride_s=300)

    for threshold in candidates:
        rate = fpd_per_hour(y_true, y_prob, float(threshold), stride_s=300)
        if rate <= fpd_ceiling + 1e-12:
            metrics = full_evaluate(y_true, y_prob, float(threshold), stride_s=300)
            if (
                metrics["sensitivity"] > best_metrics["sensitivity"]
                or (
                    np.isclose(metrics["sensitivity"], best_metrics["sensitivity"])
                    and metrics["fpd_per_hour"] > best_metrics["fpd_per_hour"]
                )
            ):
                best_threshold = float(threshold)
                best_metrics = metrics

    return best_threshold, best_metrics


def prediction_archive(predictions_root: Path, model_key: str, seed: int) -> Path:
    return (
        predictions_root
        / model_key
        / f"{model_key}_seed{seed}_subject_grouped_predictions.npz"
    )


def display_path(path: Path) -> str:
    try:
        return str(path.resolve().relative_to(REPOSITORY_ROOT.resolve()))
    except ValueError:
        return str(path.resolve())


def load_predictions(
    predictions_root: Path,
    model_key: str,
    seed: int,
) -> tuple[np.ndarray, np.ndarray, np.ndarray]:
    """Load and audit one strict subject-grouped prediction archive."""
    path = prediction_archive(predictions_root, model_key, seed)
    if not path.exists():
        raise FileNotFoundError(
            f"Missing prediction archive: {path}. Generate it with work_H first."
        )
    with np.load(path, allow_pickle=False) as data:
        required = {"y_true", "y_prob", "patient_ids"}
        if set(data.files) != required:
            raise ValueError(f"Unexpected fields in {path}: {sorted(data.files)}")
        y_true = np.asarray(data["y_true"])
        y_prob = np.asarray(data["y_prob"])
        patient_ids = np.asarray(data["patient_ids"]).astype(str)

    if not (len(y_true) == len(y_prob) == len(patient_ids)):
        raise ValueError(f"Array-length mismatch in {path}")
    if len(y_true) == 0 or not set(np.unique(y_true)).issubset({0, 1}):
        raise ValueError(f"Invalid binary labels in {path}")
    if not np.isfinite(y_prob).all():
        raise ValueError(f"Non-finite prediction score in {path}")

    _, _, expected_test_cases = make_subject_splits(seed)
    observed_cases = set(patient_ids.tolist())
    if observed_cases != set(expected_test_cases):
        raise ValueError(
            f"Prediction archive {path} contains {sorted(observed_cases)}, "
            f"expected strict test cases {sorted(expected_test_cases)}"
        )
    return y_true, y_prob, patient_ids


def summarize(values: pd.Series) -> dict[str, float]:
    values = pd.to_numeric(values, errors="coerce")
    return {
        "mean": float(values.mean()),
        "sd": float(values.std(ddof=1)),
        "median": float(values.median()),
        "q25": float(values.quantile(0.25)),
        "q75": float(values.quantile(0.75)),
        "min": float(values.min()),
        "max": float(values.max()),
    }


def run(
    predictions_root: Path,
    fpd_ceiling: float,
) -> tuple[pd.DataFrame, pd.DataFrame]:
    rows = []
    for model_key in MODEL_ORDER:
        for seed in SEEDS:
            y_true, y_prob, patient_ids = load_predictions(
                predictions_root, model_key, seed
            )
            threshold, metrics = threshold_for_fpd(y_true, y_prob, fpd_ceiling)
            rows.append(
                {
                    "model_key": model_key,
                    "model": MODEL_LABELS[model_key],
                    "seed": seed,
                    "fpd_ceiling_per_hour": fpd_ceiling,
                    "threshold": threshold,
                    "auc": metrics["auc"],
                    "window_sensitivity": metrics["sensitivity"],
                    "specificity": metrics["specificity"],
                    "precision": metrics["precision"],
                    "f1": metrics["f1"],
                    "fpd_per_hour": metrics["fpd_per_hour"],
                    "event_sensitivity": metrics["event_sensitivity"],
                    "n_events": metrics["n_events"],
                    "n_windows": int(len(y_true)),
                    "n_preictal": int((y_true == 1).sum()),
                    "n_interictal": int((y_true == 0).sum()),
                    "n_test_cases": int(len(np.unique(patient_ids))),
                    "prediction_file": display_path(
                        prediction_archive(predictions_root, model_key, seed)
                    ),
                }
            )

    per_seed = pd.DataFrame(rows)
    summary_rows = []
    for (model_key, model), sub in per_seed.groupby(
        ["model_key", "model"], sort=False
    ):
        row = {
            "model_key": model_key,
            "model": model,
            "n_seeds": int(len(sub)),
            "fpd_ceiling_per_hour": fpd_ceiling,
        }
        for metric in [
            "auc",
            "window_sensitivity",
            "specificity",
            "precision",
            "f1",
            "fpd_per_hour",
            "threshold",
        ]:
            for stat_name, value in summarize(sub[metric]).items():
                row[f"{metric}_{stat_name}"] = value
        summary_rows.append(row)
    return per_seed, pd.DataFrame(summary_rows)


def manuscript_source_data(per_seed: pd.DataFrame) -> pd.DataFrame:
    """Return the compact table read by the LaTeX Figure 3 code."""
    frames = []
    for model_index, model_key in enumerate(MODEL_ORDER, start=1):
        sub = per_seed.loc[per_seed["model_key"] == model_key].copy()
        sub["seed_sort"] = sub["seed"].astype(str)
        sub = sub.sort_values("seed_sort").reset_index(drop=True)
        sub["x"] = np.linspace(model_index - 0.133, model_index + 0.133, len(sub))
        sub["x"] = sub["x"].round(3)
        sub["model_index"] = model_index
        frames.append(
            sub[
                [
                    "x",
                    "model_index",
                    "model",
                    "seed",
                    "window_sensitivity",
                    "fpd_per_hour",
                ]
            ]
        )
    return pd.concat(frames, ignore_index=True)


def main() -> None:
    parser = argparse.ArgumentParser()
    parser.add_argument("--fpd-ceiling", type=float, default=0.2)
    parser.add_argument(
        "--predictions-root",
        type=Path,
        default=DEFAULT_PREDICTIONS_ROOT,
        help="Root containing one model subdirectory per prediction archive set.",
    )
    parser.add_argument("--out-dir", type=Path, default=DEFAULT_OUT_DIR)
    parser.add_argument(
        "--source-data-out",
        type=Path,
        default=None,
        help="Optional path for the compact manuscript-compatible CSV.",
    )
    args = parser.parse_args()

    args.out_dir.mkdir(parents=True, exist_ok=True)
    per_seed, summary = run(args.predictions_root, args.fpd_ceiling)
    per_seed.to_csv(args.out_dir / "strict_low_fpd_detailed.csv", index=False)
    summary.to_csv(args.out_dir / "strict_low_fpd_summary.csv", index=False)

    source_data_path = args.source_data_out or (
        args.out_dir / "strict_low_far_per_seed.csv"
    )
    source_data_path.parent.mkdir(parents=True, exist_ok=True)
    manuscript_source_data(per_seed).to_csv(source_data_path, index=False)

    report = {
        "fpd_ceiling_per_hour": args.fpd_ceiling,
        "n_rows": int(len(per_seed)),
        "split": "22 subject groups; chb01 and chb21 bound",
        "threshold_selection": "post hoc on each held-out test score vector",
        "interpretation": (
            "FPD_300 is a cadence-adjusted positive window-decision rate, "
            "not a continuous-stream alarm rate."
        ),
        "summary": summary.to_dict(orient="records"),
    }
    (args.out_dir / "strict_low_fpd_report.json").write_text(
        json.dumps(report, indent=2), encoding="utf-8"
    )
    print(f"Validated {len(per_seed)} prediction archives")
    print(f"Wrote outputs to {args.out_dir}")
    print(f"Wrote manuscript source data to {source_data_path}")


if __name__ == "__main__":
    main()
```
