## Supplementary material for "Same pipelines, different answers: how evaluation design shapes EEG seizure prediction": Reproducibility archive (code, manifests and predictions): preprocess_chbmit_sensitivity.py

```
import os, re, mne, warnings, gc, shutil
import argparse
import numpy as np

warnings.filterwarnings("ignore", category=RuntimeWarning)
warnings.filterwarnings("ignore", category=UserWarning)
mne.set_log_level('ERROR')

# ─── Fixed constants (match original preprocess_chbmit.py exactly) ─────
DATA_DIR      = r'D:\chbmit_data'
TEMP_DIR_ROOT = r'D:\chbmit_temp'

TARGET_CHANNELS = [
    'FP1-F7', 'F7-T7', 'T7-P7', 'P7-O1', 'FP1-F3', 'F3-C3', 'C3-P3', 'P3-O1',
    'FP2-F4', 'F4-C4', 'C4-P4', 'P4-O2', 'FP2-F8', 'F8-T8', 'T8-P8', 'P8-O2',
    'FZ-CZ', 'CZ-PZ'
]
FS = 256
WIN = 20 * FS

PRE_ICTAL_STEP   = 10 * FS
INTER_ICTAL_STEP = 5 * 60 * FS
FLATLINE_MIN_STD  = 1e-6
FLATLINE_MAX_DEAD = 2

_OLD_TO_NEW = {'T3': 'T7', 'T4': 'T8', 'T5': 'P7', 'T6': 'P8'}


def _map_ch(name):
    parts = name.split('-')
    return '-'.join(_OLD_TO_NEW.get(p, p) for p in parts)


def parse_summary(txt_path):
    if not os.path.exists(txt_path):
        return {}, {}
    with open(txt_path, 'r', encoding='utf-8', errors='replace') as f:
        content = f.read()
    sz_map, file_times = {}, {}
    for b in re.split(r'File Name:\s+', content)[1:]:
        name = b.split('\n')[0].strip()
        t = re.search(r'File Start Time:\s+(\d+):(\d+):(\d+)', b)
        if t:
            file_times[name] = int(t.group(1))*3600 + int(t.group(2))*60 + int(t.group(3))
        starts = re.findall(r'Seizure[^:\n]*Start Time:\s+(\d+)', b)
        ends   = re.findall(r'Seizure[^:\n]*End Time:\s+(\d+)', b)
        sz_map[name] = [(int(s), int(e)) for s, e in zip(starts, ends)]
    return sz_map, file_times


def build_patient_timeline(p_path, file_list, sz_map, file_times):
    file_abs_starts  = {}
    all_seizures_abs = []
    reference_dt     = None
    day_offset       = 0
    prev_clock_s     = None
    prev_abs_end     = 0.0

    for f_name in file_list:
        f_path     = os.path.join(p_path, f_name)
        abs_t0     = None
        duration_s = 3600.0

        try:
            raw        = mne.io.read_raw_edf(f_path, preload=False, verbose=False)
            meas_date  = raw.info.get('meas_date')
            duration_s = raw.n_times / raw.info['sfreq']
            raw.close()
            if meas_date is not None:
                if reference_dt is None:
                    reference_dt = meas_date
                candidate = (meas_date - reference_dt).total_seconds()
                if candidate >= 0 and (candidate > 0 or len(file_abs_starts) == 0):
                    abs_t0 = candidate
        except Exception:
            pass

        if abs_t0 is None:
            clock_s = file_times.get(f_name)
            if clock_s is not None:
                if prev_clock_s is not None and clock_s < prev_clock_s:
                    day_offset += 86400
                abs_t0, prev_clock_s = day_offset + clock_s, clock_s

        if abs_t0 is None:
            abs_t0 = prev_abs_end

        file_abs_starts[f_name] = abs_t0
        for s, e in sz_map.get(f_name, []):
            all_seizures_abs.append((abs_t0 + s, abs_t0 + e))
        prev_abs_end = abs_t0 + duration_s

    return file_abs_starts, all_seizures_abs


def sanitize_raw(raw):
    clean_names = [c.replace('-0', '').replace('-1', '').upper() for c in raw.ch_names]
    keep_indices, seen = [], set()
    for i, name in enumerate(clean_names):
        if name not in seen:
            keep_indices.append(i)
            seen.add(name)
    dropped = len(raw.ch_names) - len(keep_indices)
    if dropped:
        print(f"\n    [dedup] dropped {dropped} duplicate channel(s)", end="")
    raw.pick([raw.ch_names[i] for i in keep_indices])
    raw.rename_channels({old: old.replace('-0', '').replace('-1', '').upper()
                         for old in raw.ch_names})
    legacy_renames = {ch: _map_ch(ch) for ch in raw.ch_names if _map_ch(ch) != ch}
    if legacy_renames:
        raw.rename_channels(legacy_renames)
    existing = [c for c in TARGET_CHANNELS if c in raw.ch_names]
    raw.pick(existing)
    raw.reorder_channels(existing)
    return raw


def make_labeller(pre_min_s, pre_max_s, post_gap_s):
    """Build get_window_label and find_discard_end_s closures for given params."""
    def get_window_label(abs_start_s, abs_end_s, all_seizures_abs):
        is_preictal = False
        for sz_start, sz_end in all_seizures_abs:
            too_close = sz_start - pre_min_s
            pre_start = sz_start - pre_max_s
            post_end  = sz_end + post_gap_s

            if abs_start_s < sz_end   and abs_end_s > sz_start:      return -1
            if abs_start_s < post_end and abs_end_s > sz_end:         return -1
            if abs_end_s   > too_close and abs_start_s < sz_start:    return -1
            if abs_start_s < pre_start and abs_end_s > pre_start:     return -1
            if abs_start_s >= pre_start and abs_end_s <= too_close:
                is_preictal = True

        return 1 if is_preictal else 0

    def find_discard_end_s(abs_start_s, abs_end_s, all_seizures_abs):
        safe_s = abs_end_s
        for sz_start, sz_end in all_seizures_abs:
            too_close = sz_start - pre_min_s
            pre_start = sz_start - pre_max_s
            post_end  = sz_end + post_gap_s

            if abs_start_s < pre_start and abs_end_s >= pre_start:
                safe_s = max(safe_s, pre_start)
            elif abs_start_s < post_end and abs_end_s > too_close:
                safe_s = max(safe_s, post_end)

        return safe_s

    return get_window_label, find_discard_end_s


def normalize_window(w):
    ch_mean = w.mean(axis=1, keepdims=True)
    ch_std  = w.std(axis=1, keepdims=True)
    n_dead  = int((ch_std < FLATLINE_MIN_STD).sum())
    ch_std  = np.clip(ch_std, FLATLINE_MIN_STD, None)
    return (w - ch_mean) / ch_std, n_dead


def process_patient(p_id, out_dir, temp_dir, get_window_label, find_discard_end_s):
    final_x_path = os.path.join(out_dir, f'{p_id}_X.npy')
    final_y_path = os.path.join(out_dir, f'{p_id}_y.npy')

    if os.path.exists(final_x_path) and os.path.exists(final_y_path):
        print(f"--- [skip] {p_id} already done ---")
        return

    if os.path.exists(final_y_path) and not os.path.exists(final_x_path):
        os.remove(final_y_path)
        print(f"    [cleanup] removed orphaned {p_id}_y.npy")

    p_path             = os.path.join(DATA_DIR, p_id)
    sz_map, file_times = parse_summary(os.path.join(p_path, f'{p_id}-summary.txt'))
    p_temp             = os.path.join(temp_dir, p_id)
    os.makedirs(p_temp, exist_ok=True)

    file_list = sorted([f for f in os.listdir(p_path) if f.endswith('.edf')])

    print(f"\n>>> {p_id}: building timeline...", end="", flush=True)
    file_abs_starts, all_seizures_abs = build_patient_timeline(
        p_path, file_list, sz_map, file_times)
    print(f" {len(all_seizures_abs)} seizure(s) across {len(file_list)} files")

    total_samples, valid_files = 0, []

    for f_name in file_list:
        f_path      = os.path.join(p_path, f_name)
        abs_file_t0 = file_abs_starts[f_name]
        try:
            print(f"\r    slicing: {f_name}...", end="", flush=True)
            raw = mne.io.read_raw_edf(f_path, preload=False, verbose=False)
            raw = sanitize_raw(raw)

            if len(raw.ch_names) != len(TARGET_CHANNELS):
                missing = set(TARGET_CHANNELS) - set(raw.ch_names)
                print(f"\n    [skip] {f_name}: {len(raw.ch_names)}/18 ch, missing: {missing}")
                raw.close()
                continue

            if raw.info['sfreq'] != FS:
                print(f"\n    [skip] {f_name}: sfreq {raw.info['sfreq']} != {FS}")
                raw.close()
                continue

            raw.load_data().filter(0.5, 40.0, verbose=False)
            data = raw.get_data().astype(np.float32)

            f_X_list = []
            f_y_list = []

            start = 0
            while start + WIN <= data.shape[1]:
                abs_start_s = abs_file_t0 + start / FS
                abs_end_s   = abs_file_t0 + (start + WIN) / FS
                label       = get_window_label(abs_start_s, abs_end_s, all_seizures_abs)

                if label == 1:
                    w, n_dead = normalize_window(data[:, start:start + WIN].copy())
                    if n_dead <= FLATLINE_MAX_DEAD:
                        f_X_list.append(w)
                        f_y_list.append(label)
                    start += PRE_ICTAL_STEP

                elif label == 0:
                    w, n_dead = normalize_window(data[:, start:start + WIN].copy())
                    if n_dead <= FLATLINE_MAX_DEAD:
                        f_X_list.append(w)
                        f_y_list.append(label)
                    next_s     = abs_file_t0 + (start + INTER_ICTAL_STEP) / FS
                    next_label = get_window_label(next_s, next_s + WIN / FS, all_seizures_abs)
                    start     += INTER_ICTAL_STEP if next_label == 0 else PRE_ICTAL_STEP

                else:
                    safe_s  = find_discard_end_s(abs_start_s, abs_end_s, all_seizures_abs)
                    jump_to = int((safe_s - abs_file_t0) * FS)
                    start   = max(start + PRE_ICTAL_STEP, jump_to)

            count = len(f_X_list)
            if count > 0:
                np.save(os.path.join(p_temp, f"{f_name}_X.npy"),
                        np.stack(f_X_list).astype(np.float32))
                np.save(os.path.join(p_temp, f"{f_name}_y.npy"),
                        np.array(f_y_list, dtype=np.int8))
                total_samples += count
                valid_files.append(f_name)

            raw.close()
            del raw, data, f_X_list, f_y_list
            gc.collect()
        except Exception as e:
            print(f"\n    skip {f_name}: {e}")

    if total_samples == 0:
        print(f"    [warning] {p_id} no valid windows, skipped.")
        return

    print(f"\n    merging ({total_samples} windows)...")

    final_X = np.zeros((total_samples, 18, WIN), dtype=np.float32)
    final_y = np.zeros(total_samples, dtype=np.int8)

    current_idx = 0
    for f_name in valid_files:
        tx  = np.load(os.path.join(p_temp, f"{f_name}_X.npy"))
        ty  = np.load(os.path.join(p_temp, f"{f_name}_y.npy"))
        num = tx.shape[0]
        final_X[current_idx:current_idx + num] = tx
        final_y[current_idx:current_idx + num] = ty
        current_idx += num
        os.remove(os.path.join(p_temp, f"{f_name}_X.npy"))
        os.remove(os.path.join(p_temp, f"{f_name}_y.npy"))

    np.save(final_x_path, final_X)
    np.save(final_y_path, final_y)
    shutil.rmtree(p_temp)

    pre_count   = int((final_y == 1).sum())
    inter_count = int((final_y == 0).sum())
    ratio = inter_count / pre_count if pre_count > 0 else float('inf')
    imb_warn = f"  [WARNING: imbalance ratio {ratio:.0f}x]" if ratio > 50 else ""
    print(f"    >>> {p_id} done!  pre-ictal: {pre_count}  "
          f"inter-ictal: {inter_count}  total: {total_samples}{imb_warn}")


def main():
    ap = argparse.ArgumentParser(
        description='Preprocess CHB-MIT with configurable postictal gap '
                    'and preictal horizon, for the sensitivity ablation.')
    ap.add_argument('--postictal-gap-h', type=float, default=4.0,
                    help='Postictal exclusion gap in hours (default 4; '
                         'use 0, 1, or 4 for the sensitivity sweep).')
    ap.add_argument('--preictal-min', type=float, default=5.0,
                    help='Preictal window starts this many minutes before onset '
                         '(default 5 - matches original).')
    ap.add_argument('--preictal-max', type=float, default=30.0,
                    help='Preictal window extends back this many minutes before '
                         'onset (default 30 - matches original).')
    ap.add_argument('--out-dir', type=str, required=True,
                    help='Output directory for preprocessed *_X.npy / *_y.npy.')
    args = ap.parse_args()

    pre_min_s  = args.preictal_min * 60.0
    pre_max_s  = args.preictal_max * 60.0
    post_gap_s = args.postictal_gap_h * 3600.0

    print(f'Preprocessing with: postictal_gap={args.postictal_gap_h} h, '
          f'preictal={args.preictal_min}-{args.preictal_max} min, '
          f'out_dir={args.out_dir}')

    get_window_label, find_discard_end_s = make_labeller(
        pre_min_s, pre_max_s, post_gap_s)

    out_dir  = args.out_dir
    # sanitise temp dir name per-config so concurrent runs don't collide
    tag      = f'gap{int(args.postictal_gap_h*10):03d}_pre{int(args.preictal_min)}-{int(args.preictal_max)}'
    temp_dir = os.path.join(TEMP_DIR_ROOT, tag)
    os.makedirs(out_dir,  exist_ok=True)
    os.makedirs(temp_dir, exist_ok=True)

    if os.path.exists(DATA_DIR):
        patients = sorted([d for d in os.listdir(DATA_DIR) if d.startswith('chb')])
        print(f"Found {len(patients)} patients, starting...")
        for p in patients:
            process_patient(p, out_dir, temp_dir,
                            get_window_label, find_discard_end_s)
        print("\n" + "=" * 40 + "\nAll done!\n" + "=" * 40)
    else:
        print(f"Error: data dir not found: {DATA_DIR}")


if __name__ == '__main__':
    main()
```
