## Supplementary material for "Same pipelines, different answers: how evaluation design shapes EEG seizure prediction": Reproducibility archive (code, manifests and predictions): preprocess_chbmit_wideband.py

```
"""
preprocess_chbmit_wideband.py

Wideband variant of preprocess_chbmit.py used for Work B (frequency-range
robustness ablation). The only differences from the baseline preprocessing
are:

  - Bandpass filter upper bound: 40 Hz  ->  80 Hz
  - Output directory           :  D:/chbmit_preprocessed  ->  D:/chbmit_preprocessed_wideband
  - Temp directory             :  D:/chbmit_temp          ->  D:/chbmit_temp_wideband

EVERYTHING ELSE is identical (channels, sampling rate, seizure timeline,
window sizes, postictal gap, class-balancing stride, flatline rejection,
per-window z-score normalisation). Baseline and wideband datasets therefore
differ ONLY in the high-frequency content available to the model, which
isolates the effect of extending the frequency range past the 40 Hz cutoff
of the main results.

Rationale for 0.5-80 Hz (not 0.5-100 Hz):
  - CHB-MIT sampling rate is 256 Hz (Nyquist = 128 Hz).
  - A 4th-order Butterworth at an 80 Hz cutoff has its transition band
    fully contained below Nyquist with an adequate safety margin.
  - 80 Hz captures classical low-gamma and the lower ripple band
    (~80 Hz), which Mangor specifically flagged as missing from the main
    analysis. True HFO frequencies (~250 Hz) are physically unobservable
    at this sampling rate and require iEEG data - addressed in
    Limitations, not here.

Usage
-----
    conda activate seizure_prediction
    cd D:\\seizure_prediction_benchmark_github
    python run.py scripts\\preprocessing\\preprocess_chbmit_wideband.py

Runtime: ~3-5 hours on an SSD (matches baseline preprocessing time).
The script is RESUMABLE - patients with {pid}_X.npy already present in
OUT_DIR are skipped automatically.

Implementation note
-------------------
This script re-uses every helper function from the existing
preprocess_chbmit.py module. Only the filter cutoff line inside
process_patient is changed; all seizure-timeline / windowing /
normalisation logic comes from the original module, so any future fix
to the baseline preprocessing propagates here automatically.
"""

import os
import gc
import shutil

import numpy as np
import mne

# Import the existing preprocessing module in full
import preprocess_chbmit as base


# =============================================================================
# CONFIGURATION - override baseline paths and filter cutoffs
# =============================================================================

WIDE_FILTER_LO = 0.5     # Hz (unchanged)
WIDE_FILTER_HI = 80.0    # Hz  (baseline: 40.0)

WIDE_DATA_DIR = r'D:\chbmit_data'                     # same source EDFs
WIDE_OUT_DIR  = r'D:\chbmit_preprocessed_wideband'
WIDE_TEMP_DIR = r'D:\chbmit_temp_wideband'

# Apply overrides on the base module so its helpers use the new paths
base.DATA_DIR = WIDE_DATA_DIR
base.OUT_DIR  = WIDE_OUT_DIR
base.TEMP_DIR = WIDE_TEMP_DIR


# =============================================================================
# Patched process_patient - only the filter line differs from the baseline
# =============================================================================

def process_patient_wideband(p_id):
    """
    Identical to base.process_patient, except the bandpass filter uses
    (WIDE_FILTER_LO, WIDE_FILTER_HI) instead of (0.5, 40.0). The entire
    function body is reproduced here verbatim to avoid monkey-patching
    mne internals; every helper it calls still comes from the base module.
    """
    DATA_DIR = base.DATA_DIR
    OUT_DIR  = base.OUT_DIR
    TEMP_DIR = base.TEMP_DIR
    FS       = base.FS
    WIN      = base.WIN
    TARGET_CHANNELS   = base.TARGET_CHANNELS
    PRE_ICTAL_STEP    = base.PRE_ICTAL_STEP
    INTER_ICTAL_STEP  = base.INTER_ICTAL_STEP
    FLATLINE_MAX_DEAD = base.FLATLINE_MAX_DEAD

    final_x_path = os.path.join(OUT_DIR, f'{p_id}_X.npy')
    final_y_path = os.path.join(OUT_DIR, f'{p_id}_y.npy')

    if os.path.exists(final_x_path) and os.path.exists(final_y_path):
        print(f"--- [skip] {p_id} already done ---")
        return

    if os.path.exists(final_y_path) and not os.path.exists(final_x_path):
        os.remove(final_y_path)
        print(f"    [cleanup] removed orphaned {p_id}_y.npy")

    p_path             = os.path.join(DATA_DIR, p_id)
    sz_map, file_times = base.parse_summary(os.path.join(p_path, f'{p_id}-summary.txt'))
    p_temp             = os.path.join(TEMP_DIR, p_id)
    os.makedirs(p_temp, exist_ok=True)

    file_list = sorted([f for f in os.listdir(p_path) if f.endswith('.edf')])

    print(f"\n>>> {p_id}: building timeline...", end="", flush=True)
    file_abs_starts, all_seizures_abs = base.build_patient_timeline(
        p_path, file_list, sz_map, file_times)
    print(f" {len(all_seizures_abs)} seizure(s) across {len(file_list)} files")

    total_samples, valid_files = 0, []

    for f_name in file_list:
        f_path      = os.path.join(p_path, f_name)
        abs_file_t0 = file_abs_starts[f_name]
        try:
            print(f"\r    slicing: {f_name}...", end="", flush=True)
            raw = mne.io.read_raw_edf(f_path, preload=False, verbose=False)
            raw = base.sanitize_raw(raw)

            if len(raw.ch_names) != len(TARGET_CHANNELS):
                missing = set(TARGET_CHANNELS) - set(raw.ch_names)
                print(f"\n    [skip] {f_name}: {len(raw.ch_names)}/18 ch, missing: {missing}")
                raw.close()
                continue

            if raw.info['sfreq'] != FS:
                print(f"\n    [skip] {f_name}: sfreq {raw.info['sfreq']} != {FS}")
                raw.close()
                continue

            # === ONLY DIFFERENCE FROM BASELINE: filter upper bound ===
            raw.load_data().filter(WIDE_FILTER_LO, WIDE_FILTER_HI, verbose=False)
            # ==========================================================
            data = raw.get_data().astype(np.float32)

            f_X_list = []
            f_y_list = []

            start = 0
            while start + WIN <= data.shape[1]:
                abs_start_s = abs_file_t0 + start / FS
                abs_end_s   = abs_file_t0 + (start + WIN) / FS
                label       = base.get_window_label(abs_start_s, abs_end_s, all_seizures_abs)

                if label == 1:
                    w, n_dead = base.normalize_window(data[:, start:start + WIN].copy())
                    if n_dead <= FLATLINE_MAX_DEAD:
                        f_X_list.append(w)
                        f_y_list.append(label)
                    start += PRE_ICTAL_STEP

                elif label == 0:
                    w, n_dead = base.normalize_window(data[:, start:start + WIN].copy())
                    if n_dead <= FLATLINE_MAX_DEAD:
                        f_X_list.append(w)
                        f_y_list.append(label)
                    next_s     = abs_file_t0 + (start + INTER_ICTAL_STEP) / FS
                    next_label = base.get_window_label(next_s, next_s + WIN / FS, all_seizures_abs)
                    start     += INTER_ICTAL_STEP if next_label == 0 else PRE_ICTAL_STEP

                else:
                    safe_s  = base.find_discard_end_s(abs_start_s, abs_end_s, all_seizures_abs)
                    jump_to = int((safe_s - abs_file_t0) * FS)
                    start   = max(start + PRE_ICTAL_STEP, jump_to)

            count = len(f_X_list)
            if count > 0:
                np.save(os.path.join(p_temp, f"{f_name}_X.npy"),
                        np.stack(f_X_list).astype(np.float32))
                np.save(os.path.join(p_temp, f"{f_name}_y.npy"),
                        np.array(f_y_list, dtype=np.int8))
                total_samples += count
                valid_files.append(f_name)

            raw.close()
            del raw, data, f_X_list, f_y_list
            gc.collect()
        except Exception as e:
            print(f"\n    skip {f_name}: {e}")

    if total_samples == 0:
        print(f"    [warning] {p_id} no valid windows, skipped.")
        return

    print(f"\n    merging ({total_samples} windows)...")

    final_X = np.zeros((total_samples, 18, WIN), dtype=np.float32)
    final_y = np.zeros(total_samples, dtype=np.int8)

    current_idx = 0
    for f_name in valid_files:
        tx  = np.load(os.path.join(p_temp, f"{f_name}_X.npy"))
        ty  = np.load(os.path.join(p_temp, f"{f_name}_y.npy"))
        num = tx.shape[0]
        final_X[current_idx:current_idx + num] = tx
        final_y[current_idx:current_idx + num] = ty
        current_idx += num
        os.remove(os.path.join(p_temp, f"{f_name}_X.npy"))
        os.remove(os.path.join(p_temp, f"{f_name}_y.npy"))

    np.save(final_x_path, final_X)
    np.save(final_y_path, final_y)
    shutil.rmtree(p_temp)

    pre_count   = int((final_y == 1).sum())
    inter_count = int((final_y == 0).sum())
    ratio = inter_count / pre_count if pre_count > 0 else float('inf')
    imb_warn = f"  [WARNING: imbalance ratio {ratio:.0f}x]" if ratio > 50 else ""
    print(f"    >>> {p_id} done!  pre-ictal: {pre_count}  "
          f"inter-ictal: {inter_count}  total: {total_samples}{imb_warn}")


# =============================================================================
# Main
# =============================================================================

if __name__ == '__main__':
    print("=" * 70)
    print("WIDEBAND PREPROCESSING - Work B")
    print("=" * 70)
    print(f"  Filter band : {WIDE_FILTER_LO}-{WIDE_FILTER_HI} Hz "
          f"(baseline: 0.5-40 Hz)")
    print(f"  Input EDFs  : {WIDE_DATA_DIR}")
    print(f"  Output dir  : {WIDE_OUT_DIR}")
    print(f"  Temp dir    : {WIDE_TEMP_DIR}")
    print(f"  Sampling    : {base.FS} Hz  (Nyquist = {base.FS/2} Hz)")
    print("=" * 70)

    os.makedirs(WIDE_OUT_DIR, exist_ok=True)
    os.makedirs(WIDE_TEMP_DIR, exist_ok=True)

    if not os.path.exists(WIDE_DATA_DIR):
        raise FileNotFoundError(f"Source EDF dir not found: {WIDE_DATA_DIR}")

    patients = sorted([d for d in os.listdir(WIDE_DATA_DIR) if d.startswith('chb')])
    print(f"\nFound {len(patients)} patients, starting...")

    for p in patients:
        process_patient_wideband(p)

    print("\n" + "=" * 70)
    print(f"All done!  Output dataset: {WIDE_OUT_DIR}")
    print("=" * 70)
```
