## Supplementary material for "Same pipelines, different answers: how evaluation design shapes EEG seizure prediction": Reproducibility archive (code, manifests and predictions): validate_preprocessing.py

```
import os
import sys
import json
import numpy as np
from collections import OrderedDict


DATA_DIR         = r'D:\chbmit_preprocessed'
FS               = 256
N_CHANNELS       = 18
WIN_SAMPLES      = 20 * FS           # 5120
PRE_STRIDE_SEC   = 10                # preictal step = 10 s
INTER_STRIDE_SEC = 300               # interictal step = 5 min
PRE_ICTAL_MIN_S  = 5 * 60            # 300 s  ("too close" boundary)
PRE_ICTAL_MAX_S  = 30 * 60           # 1800 s (preictal start boundary)
POST_ICTAL_GAP_S = 4 * 3600          # 14400 s
WIN_SEC          = 20
PREICTAL_ZONE_S  = PRE_ICTAL_MAX_S - PRE_ICTAL_MIN_S - WIN_SEC  # 1480 s usable

# Max preictal windows per seizure event (ideal case, no truncation)
MAX_PRE_PER_EVENT = int(PREICTAL_ZONE_S / PRE_STRIDE_SEC) + 1   # 149


# 182 seizures across 23 patients (source: physionet CHB-MIT summary files)

GROUND_TRUTH = OrderedDict([
    ('chb01',  7), ('chb02',  3), ('chb03',  7), ('chb04',  4), ('chb05',  5),
    ('chb06', 10), ('chb07',  3), ('chb08',  5), ('chb09',  4), ('chb10',  7),
    ('chb11',  3), ('chb12', 40), ('chb13', 12), ('chb14',  8), ('chb15', 20),
    ('chb16', 10), ('chb17',  3), ('chb18',  6), ('chb19',  3), ('chb20',  8),
    ('chb21',  4), ('chb22',  3), ('chb23',  7),
])
assert sum(GROUND_TRUTH.values()) == 182, "Ground truth total should be 182"


def find_runs(y, value=1):
    """Find contiguous runs of `value`. Returns list of (start, length)."""
    is_v = (y == value).astype(int)
    diff = np.diff(is_v, prepend=0, append=0)
    starts = np.where(diff == 1)[0]
    ends   = np.where(diff == -1)[0]
    return [(int(s), int(e - s)) for s, e in zip(starts, ends)]


def sample_windows(X_mmap, n_sample=200):
    """Load a random subset of windows for signal quality checks."""
    N = X_mmap.shape[0]
    n_sample = min(n_sample, N)
    rng = np.random.default_rng(42)
    idx = rng.choice(N, size=n_sample, replace=False)
    idx.sort()
    return np.array(X_mmap[idx])


def validate_patient(pid):
    """
    Run all checks for one patient. Returns (status, report).
    status: 'PASS', 'WARN', or 'FAIL'
    """
    errors   = []
    warnings = []
    info     = {}

    x_path = os.path.join(DATA_DIR, f"{pid}_X.npy")
    y_path = os.path.join(DATA_DIR, f"{pid}_y.npy")

    if not os.path.exists(x_path):
        return 'FAIL', {'errors': [f"FILE MISSING: {x_path}"]}
    if not os.path.exists(y_path):
        return 'FAIL', {'errors': [f"FILE MISSING: {y_path}"]}

    info['x_size_MB'] = round(os.path.getsize(x_path) / 1e6, 1)
    info['y_size_KB'] = round(os.path.getsize(y_path) / 1e3, 1)

    X = np.load(x_path, mmap_mode='r')
    y = np.load(y_path)

    if X.ndim != 3:
        errors.append(f"X.ndim={X.ndim}, expected 3")
        return 'FAIL', {'errors': errors}

    N, C, T = X.shape
    info['n_windows'] = N
    info['shape'] = f"({N}, {C}, {T})"

    if C != N_CHANNELS:
        errors.append(f"X has {C} channels, expected {N_CHANNELS}")
    if T != WIN_SAMPLES:
        errors.append(f"X has {T} samples/window, expected {WIN_SAMPLES}")
    if len(y) != N:
        errors.append(f"y length {len(y)} != X rows {N}")
    if X.dtype != np.float32:
        warnings.append(f"X.dtype={X.dtype}, expected float32")
    if y.dtype != np.int8:
        warnings.append(f"y.dtype={y.dtype}, expected int8 (not critical)")

    if errors:
        return 'FAIL', {'errors': errors, 'warnings': warnings, 'info': info}

    unique_labels = set(np.unique(y).tolist())
    if not unique_labels.issubset({0, 1}):
        errors.append(f"Unexpected labels: {unique_labels} (should be {{0, 1}} only)")

    n_pre   = int((y == 1).sum())
    n_inter = int((y == 0).sum())
    info['n_preictal']   = n_pre
    info['n_interictal']  = n_inter
    info['ratio'] = round(n_inter / n_pre, 2) if n_pre > 0 else 'inf'

    if n_pre == 0:
        errors.append("ZERO preictal windows - seizure data lost in preprocessing")

    gt_seizures = GROUND_TRUTH.get(pid, 0)
    runs = find_runs(y, value=1)
    n_events = len(runs)
    run_lengths = [length for _, length in runs]
    info['gt_seizures']   = gt_seizures
    info['detected_events'] = n_events
    info['run_lengths']   = run_lengths

    if n_events > gt_seizures:
        errors.append(
            f"More preictal runs ({n_events}) than ground truth seizures ({gt_seizures}). "
            f"Possible label corruption or timeline error."
        )
    elif n_events < gt_seizures:
        lost = gt_seizures - n_events
        if lost > gt_seizures * 0.5:
            warnings.append(
                f"Only {n_events}/{gt_seizures} seizure events have preictal windows. "
                f"Lost {lost} events (possibly due to postictal overlap, "
                f"insufficient pre-seizure data, or montage mismatch)."
            )
        else:
            info['note_lost_events'] = (
                f"{lost} seizure(s) lost - normal if close-together seizures "
                f"overlap with 4h postictal gap or first seizure lacks 30min history"
            )

    # Check individual run lengths
    for i, (start, length) in enumerate(runs):
        if length > MAX_PRE_PER_EVENT:
            errors.append(
                f"Preictal run #{i+1} at index {start} has {length} windows, "
                f"exceeds theoretical max {MAX_PRE_PER_EVENT}. "
                f"Two seizure events may have merged."
            )
        if length < 5:
            warnings.append(
                f"Preictal run #{i+1} at index {start} has only {length} windows "
                f"(very short - likely truncated event)"
            )

    # Total preictal sanity: should be roughly n_events * ~100-149
    if n_events > 0:
        avg_run = n_pre / n_events
        info['avg_windows_per_event'] = round(avg_run, 1)
        if avg_run > MAX_PRE_PER_EVENT + 5:
            errors.append(
                f"Average {avg_run:.0f} preictal windows/event exceeds max {MAX_PRE_PER_EVENT}"
            )

    X_sample = sample_windows(X, n_sample=200)

    # NaN / Inf
    if np.isnan(X_sample).any():
        errors.append("NaN detected in signal data!")
    if np.isinf(X_sample).any():
        errors.append("Inf detected in signal data!")

    # Per-channel normalization check (should be mean~0, std~1)
    ch_means = X_sample.mean(axis=-1)   # (200, 18)
    ch_stds  = X_sample.std(axis=-1)    # (200, 18)

    grand_mean = float(ch_means.mean())
    grand_std  = float(ch_stds.mean())
    info['sample_grand_mean'] = round(grand_mean, 4)
    info['sample_grand_std']  = round(grand_std, 4)

    if abs(grand_mean) > 0.1:
        warnings.append(
            f"Grand mean = {grand_mean:.4f}, expected ~0 after z-score normalization"
        )
    if abs(grand_std - 1.0) > 0.15:
        warnings.append(
            f"Grand std = {grand_std:.4f}, expected ~1.0 after z-score normalization"
        )

    # Flatline check: channels with std < 1e-6 in the normalized signal
    # After normalization, dead channels get std=1 (divided by clipped 1e-6)
    # but the raw std was < 1e-6. We check for suspiciously uniform channels.
    n_flat_windows = 0
    for i in range(X_sample.shape[0]):
        dead_count = int((ch_stds[i] < 0.01).sum())
        if dead_count > 2:
            n_flat_windows += 1
    if n_flat_windows > 0:
        warnings.append(
            f"{n_flat_windows}/{X_sample.shape[0]} sampled windows have >2 "
            f"near-flat channels (may indicate flatline leakage)"
        )

    # Amplitude range (after z-score, typical range is roughly +/-5-10)
    amp_min = float(X_sample.min())
    amp_max = float(X_sample.max())
    info['amplitude_range'] = f"[{amp_min:.1f}, {amp_max:.1f}]"
    if amp_max > 50 or amp_min < -50:
        warnings.append(
            f"Extreme amplitude [{amp_min:.1f}, {amp_max:.1f}] - "
            f"possible artifact or normalization issue"
        )

    # All-zero windows
    norms = np.linalg.norm(X_sample.reshape(X_sample.shape[0], -1), axis=1)
    n_zero = int((norms < 1e-10).sum())
    if n_zero > 0:
        errors.append(f"{n_zero} all-zero windows detected in sample!")

    transitions_01 = []
    for i, (start, length) in enumerate(runs):
        if i > 0:
            prev_start, prev_length = runs[i-1]
            gap = start - (prev_start + prev_length)
            if gap < 2 and gap > 0:
                warnings.append(
                    f"Preictal runs #{i} and #{i+1} separated by only {gap} "
                    f"interictal window(s) - possible timeline issue"
                )

    status = 'PASS'
    if warnings:
        status = 'WARN'
    if errors:
        status = 'FAIL'

    return status, {'errors': errors, 'warnings': warnings, 'info': info}


def cross_patient_checks(all_reports):
    """Run dataset-wide validation checks."""
    print("\n" + "=" * 70)
    print("  CROSS-PATIENT VALIDATION")
    print("=" * 70)

    total_pre = 0
    total_inter = 0
    total_events = 0
    total_gt = 0
    patient_sizes = {}

    for pid, (status, report) in all_reports.items():
        if status == 'FAIL' and 'n_windows' not in report.get('info', {}):
            continue
        info = report.get('info', {})
        n_pre = info.get('n_preictal', 0)
        n_inter = info.get('n_interictal', 0)
        total_pre += n_pre
        total_inter += n_inter
        total_events += info.get('detected_events', 0)
        total_gt += info.get('gt_seizures', 0)
        patient_sizes[pid] = n_pre + n_inter

    total = total_pre + total_inter
    print(f"\n  Total windows:     {total:,}")
    print(f"  Total preictal:    {total_pre:,}")
    print(f"  Total interictal:  {total_inter:,}")
    print(f"  Global ratio:      1:{total_inter/total_pre:.1f}" if total_pre > 0 else "")
    print(f"  Seizure events:    {total_events} detected / {total_gt} ground truth")
    print(f"  Event recovery:    {total_events/total_gt*100:.1f}%" if total_gt > 0 else "")

    # Check that interictal stride makes sense
    # Rough estimate: if a patient has ~40h of recording, that's ~40*3600/300 = 480 interictal windows max
    # CHB-MIT patients have 19-170h of recording
    print(f"\n  Per-patient window counts:")
    for pid in sorted(patient_sizes.keys()):
        info = all_reports[pid][1].get('info', {})
        n_pre = info.get('n_preictal', 0)
        n_inter = info.get('n_interictal', 0)
        n_events = info.get('detected_events', 0)
        gt = info.get('gt_seizures', 0)
        avg = round(n_pre / n_events, 1) if n_events > 0 else 0
        flag = ""
        if n_events < gt * 0.5:
            flag = " [WARN]️ <50% events recovered"
        print(f"    {pid}: {n_inter:>5} inter + {n_pre:>5} pre "
              f"({n_events}/{gt} events, ~{avg} win/evt){flag}")

    # Sanity: no patient should have 0 windows
    empty = [p for p, s in patient_sizes.items() if s == 0]
    if empty:
        print(f"\n  [WARN]️ EMPTY PATIENTS: {empty}")


def main():
    print("=" * 70)
    print("  CHB-MIT Preprocessing Validation")
    print(f"  Data dir: {DATA_DIR}")
    print(f"  Expected: 23 patients, 18 channels, {WIN_SAMPLES} samples/window")
    print(f"  Preictal zone: [{PRE_ICTAL_MAX_S/60:.0f}min, {PRE_ICTAL_MIN_S/60:.0f}min] "
          f"before onset, stride={PRE_STRIDE_SEC}s")
    print(f"  Interictal stride: {INTER_STRIDE_SEC}s, postictal gap: {POST_ICTAL_GAP_S/3600:.0f}h")
    print(f"  Max preictal windows/event: {MAX_PRE_PER_EVENT}")
    print("=" * 70)

    if not os.path.exists(DATA_DIR):
        print(f"\n  FATAL: Data directory not found: {DATA_DIR}")
        return

    # Check which patients exist
    expected = list(GROUND_TRUTH.keys())
    found = []
    missing = []
    for pid in expected:
        if os.path.exists(os.path.join(DATA_DIR, f"{pid}_X.npy")):
            found.append(pid)
        else:
            missing.append(pid)

    # Also check for unexpected files (e.g., chb24)
    all_npy = [f for f in os.listdir(DATA_DIR) if f.endswith('_X.npy')]
    unexpected = [f.replace('_X.npy', '') for f in all_npy
                  if f.replace('_X.npy', '') not in expected]

    print(f"\n  Found: {len(found)}/23 patients")
    if missing:
        print(f"  Missing: {missing}")
    if unexpected:
        print(f"  Unexpected: {unexpected}")

    # Run per-patient validation
    all_reports = OrderedDict()
    n_pass, n_warn, n_fail = 0, 0, 0

    for pid in found:
        status, report = validate_patient(pid)
        all_reports[pid] = (status, report)

        icon = {'PASS': 'PASS', 'WARN': 'WARN', 'FAIL': 'FAIL'}[status]
        info = report.get('info', {})

        print(f"\n  {icon} {pid} [{status}]  "
              f"windows={info.get('n_windows', '')}  "
              f"pre={info.get('n_preictal', '')}  "
              f"inter={info.get('n_interictal', '')}  "
              f"events={info.get('detected_events', '')}/{info.get('gt_seizures', '')}")

        for e in report.get('errors', []):
            print(f"      ERROR: {e}")
        for w in report.get('warnings', []):
            print(f"      WARN: {w}")
        note = info.get('note_lost_events')
        if note:
            print(f"      NOTE: {note}")

        if status == 'PASS':
            n_pass += 1
        elif status == 'WARN':
            n_warn += 1
        else:
            n_fail += 1

    # Cross-patient checks
    cross_patient_checks(all_reports)

    # Final summary
    print("\n" + "=" * 70)
    print(f"  FINAL RESULT:  {n_pass} PASS  |  {n_warn} WARN  |  {n_fail} FAIL")
    print("=" * 70)

    if n_fail > 0:
        print("  ❌ PREPROCESSING HAS ERRORS - fix before training!")
    elif n_warn > 0:
        print("  [WARN]️  Warnings found - review above, but likely OK to proceed.")
    else:
        print("  ✅ All checks passed - safe to train!")

    # Save report
    report_path = os.path.join(DATA_DIR, 'validation_report.json')
    serializable = {}
    for pid, (status, report) in all_reports.items():
        serializable[pid] = {
            'status': status,
            'errors': report.get('errors', []),
            'warnings': report.get('warnings', []),
            'info': {k: v for k, v in report.get('info', {}).items()
                     if not isinstance(v, np.ndarray)}
        }
    with open(report_path, 'w') as f:
        json.dump(serializable, f, indent=2, default=str)
    print(f"\n  Full report saved to: {report_path}")


if __name__ == '__main__':
    main()
```
