## Supplementary material for "Same pipelines, different answers: how evaluation design shapes EEG seizure prediction": Reproducibility archive (code, manifests and predictions): preprocess_siena.py

```
import argparse
import gc
import json
import os
import shutil
import warnings
from pathlib import Path

import mne
import numpy as np

from work_K_siena_feasibility import (
    INTERICTAL_STEP_S,
    PREICTAL_STEP_S,
    SIENA_DIR,
    TARGET_DERIVATIONS,
    WIN_S,
    assign_file_abs_starts,
    discard_jump,
    edf_info,
    label_window,
    normalise_channel,
    parse_seizure_list,
)


warnings.filterwarnings("ignore", category=RuntimeWarning)
warnings.filterwarnings("ignore", category=UserWarning)
mne.set_log_level("ERROR")

DEFAULT_OUT_DIR = Path(
    os.environ.get("SIENA_PREPROCESSED_DIR", r"D:\siena_preprocessed")
)
DEFAULT_TEMP_DIR = Path(os.environ.get("SIENA_TEMP_DIR", r"D:\siena_temp"))
FS = 256
WIN = WIN_S * FS
PREICTAL_STEP = PREICTAL_STEP_S * FS
INTERICTAL_STEP = INTERICTAL_STEP_S * FS
TARGET_CHANNELS = [f"{a}-{b}" for a, b in TARGET_DERIVATIONS]
FLATLINE_MIN_STD = 1e-6
FLATLINE_MAX_DEAD = 2


def read_records(data_dir):
    return [line.strip() for line in (data_dir / "RECORDS").read_text().splitlines() if line.strip()]


def records_by_patient(data_dir):
    grouped = {}
    for rec in read_records(data_dir):
        grouped.setdefault(Path(rec).parts[0], []).append(rec)
    return {patient: grouped[patient] for patient in sorted(grouped)}


def normalize_window(window):
    ch_mean = window.mean(axis=1, keepdims=True)
    ch_std = window.std(axis=1, keepdims=True)
    n_dead = int((ch_std < FLATLINE_MIN_STD).sum())
    ch_std = np.clip(ch_std, FLATLINE_MIN_STD, None)
    return (window - ch_mean) / ch_std, n_dead


def make_bipolar_raw(edf_path):
    raw_ref = mne.io.read_raw_edf(str(edf_path), preload=True, verbose=False)
    sfreq = float(raw_ref.info["sfreq"])

    label_to_pick = {}
    for idx, channel in enumerate(raw_ref.ch_names):
        normalized = normalise_channel(channel)
        label_to_pick.setdefault(normalized, idx)

    needed_labels = sorted({label for pair in TARGET_DERIVATIONS for label in pair})
    missing = [label for label in needed_labels if label not in label_to_pick]
    if missing:
        raw_ref.close()
        raise ValueError(f"missing referential channels: {missing}")

    picks = sorted({label_to_pick[label] for label in needed_labels})
    pick_to_row = {pick: row for row, pick in enumerate(picks)}
    ref_data = raw_ref.get_data(picks=picks).astype(np.float32)

    bipolar = []
    for left, right in TARGET_DERIVATIONS:
        left_row = pick_to_row[label_to_pick[left]]
        right_row = pick_to_row[label_to_pick[right]]
        bipolar.append(ref_data[left_row] - ref_data[right_row])

    info = mne.create_info(TARGET_CHANNELS, sfreq=sfreq, ch_types="eeg")
    raw_bipolar = mne.io.RawArray(np.asarray(bipolar, dtype=np.float32), info, verbose=False)
    raw_ref.close()
    return raw_bipolar


def filter_and_resample(raw):
    raw.filter(0.5, 40.0, verbose=False)
    if abs(float(raw.info["sfreq"]) - FS) > 1e-6:
        raw.resample(FS, npad="auto", verbose=False)
    raw.reorder_channels(TARGET_CHANNELS)
    return raw.get_data().astype(np.float32)


def process_file(data, abs_file_t0, abs_events):
    x_windows = []
    y_labels = []
    counts = {"preictal": 0, "interictal": 0, "discarded_or_skipped": 0, "flatline_skipped": 0}

    start = 0
    while start + WIN <= data.shape[1]:
        abs_start_s = abs_file_t0 + start / FS
        abs_end_s = abs_file_t0 + (start + WIN) / FS
        label, _ = label_window(abs_start_s, abs_end_s, abs_events)

        if label == 1:
            window, n_dead = normalize_window(data[:, start:start + WIN].copy())
            if n_dead <= FLATLINE_MAX_DEAD:
                x_windows.append(window)
                y_labels.append(label)
                counts["preictal"] += 1
            else:
                counts["flatline_skipped"] += 1
            start += PREICTAL_STEP

        elif label == 0:
            window, n_dead = normalize_window(data[:, start:start + WIN].copy())
            if n_dead <= FLATLINE_MAX_DEAD:
                x_windows.append(window)
                y_labels.append(label)
                counts["interictal"] += 1
            else:
                counts["flatline_skipped"] += 1
            next_s = abs_file_t0 + (start + INTERICTAL_STEP) / FS
            next_label, _ = label_window(next_s, next_s + WIN_S, abs_events)
            start += INTERICTAL_STEP if next_label == 0 else PREICTAL_STEP

        else:
            counts["discarded_or_skipped"] += 1
            safe_s = discard_jump(abs_start_s, abs_end_s, abs_events)
            jump_to = int(round((safe_s - abs_file_t0) * FS))
            start = max(start + PREICTAL_STEP, jump_to)

    return x_windows, y_labels, counts


def merge_patient_temp(patient_id, valid_files, temp_dir, out_dir, total_samples):
    final_x = np.zeros((total_samples, len(TARGET_CHANNELS), WIN), dtype=np.float32)
    final_y = np.zeros(total_samples, dtype=np.int8)

    offset = 0
    for file_name in valid_files:
        x_path = temp_dir / f"{file_name}_X.npy"
        y_path = temp_dir / f"{file_name}_y.npy"
        x = np.load(x_path)
        y = np.load(y_path)
        n = len(y)
        final_x[offset:offset + n] = x
        final_y[offset:offset + n] = y
        offset += n
        x_path.unlink()
        y_path.unlink()

    np.save(out_dir / f"{patient_id}_X.npy", final_x)
    np.save(out_dir / f"{patient_id}_y.npy", final_y)
    return final_y


def process_patient(patient_id, data_dir, out_dir, temp_root, overwrite=False):
    final_x_path = out_dir / f"{patient_id}_X.npy"
    final_y_path = out_dir / f"{patient_id}_y.npy"
    meta_path = out_dir / f"{patient_id}_meta.json"
    if not overwrite and final_x_path.exists() and final_y_path.exists():
        print(f"--- [skip] {patient_id} already done ---")
        return None

    if overwrite:
        for path in (final_x_path, final_y_path, meta_path):
            if path.exists():
                path.unlink()

    patient_records = records_by_patient(data_dir)[patient_id]
    patient_dir = data_dir / patient_id
    seizure_events = parse_seizure_list(patient_dir)
    edf_infos = {}
    for rel_path in patient_records:
        edf_path = data_dir / rel_path
        edf_infos[edf_path.name] = edf_info(edf_path)

    file_abs_starts, abs_events, timeline_warnings = assign_file_abs_starts(
        patient_records, seizure_events, edf_infos
    )

    patient_temp = temp_root / patient_id
    if patient_temp.exists():
        shutil.rmtree(patient_temp)
    patient_temp.mkdir(parents=True, exist_ok=True)

    print(f"\n>>> {patient_id}: {len(abs_events)} seizure(s) across {len(patient_records)} EDF file(s)")
    total_samples = 0
    valid_files = []
    file_reports = []

    for rel_path in patient_records:
        file_name = Path(rel_path).name
        edf_path = data_dir / rel_path
        counts = {"preictal": 0, "interictal": 0, "discarded_or_skipped": 0, "flatline_skipped": 0}
        try:
            print(f"    slicing {file_name}...", flush=True)
            raw_bipolar = make_bipolar_raw(edf_path)
            data = filter_and_resample(raw_bipolar)
            raw_bipolar.close()
            x_windows, y_labels, counts = process_file(data, file_abs_starts[file_name], abs_events)

            if y_labels:
                np.save(patient_temp / f"{file_name}_X.npy", np.stack(x_windows).astype(np.float32))
                np.save(patient_temp / f"{file_name}_y.npy", np.asarray(y_labels, dtype=np.int8))
                total_samples += len(y_labels)
                valid_files.append(file_name)

            del raw_bipolar, data, x_windows, y_labels
            gc.collect()
        except Exception as exc:
            counts["error"] = str(exc)
            print(f"    [skip] {file_name}: {exc}")

        file_reports.append({
            "file_name": file_name,
            "duration_s": edf_infos[file_name]["duration_s"],
            "source_sfreq": edf_infos[file_name]["sfreq"],
            **counts,
        })

    if total_samples == 0:
        shutil.rmtree(patient_temp, ignore_errors=True)
        print(f"    [warning] {patient_id}: no valid windows")
        return {
            "patient": patient_id,
            "n_windows": 0,
            "n_preictal": 0,
            "n_interictal": 0,
            "warnings": timeline_warnings,
            "files": file_reports,
        }

    final_y = merge_patient_temp(patient_id, valid_files, patient_temp, out_dir, total_samples)
    shutil.rmtree(patient_temp, ignore_errors=True)

    report = {
        "patient": patient_id,
        "data_dir": str(data_dir),
        "out_dir": str(out_dir),
        "target_sfreq": FS,
        "target_channels": TARGET_CHANNELS,
        "n_files": len(patient_records),
        "n_seizures": len(abs_events),
        "n_windows": int(len(final_y)),
        "n_preictal": int((final_y == 1).sum()),
        "n_interictal": int((final_y == 0).sum()),
        "warnings": timeline_warnings,
        "files": file_reports,
    }
    meta_path.write_text(json.dumps(report, indent=2), encoding="utf-8")
    print(
        f"    >>> {patient_id} done: preictal={report['n_preictal']} "
        f"interictal={report['n_interictal']} total={report['n_windows']}"
    )
    return report


def parse_args():
    parser = argparse.ArgumentParser(description="Preprocess Siena scalp EEG into CHB-MIT-style windows.")
    parser.add_argument("--data-dir", type=Path, default=SIENA_DIR)
    parser.add_argument("--out-dir", type=Path, default=DEFAULT_OUT_DIR)
    parser.add_argument("--temp-dir", type=Path, default=DEFAULT_TEMP_DIR)
    parser.add_argument("--patients", nargs="*", help="Patient IDs to process, e.g. PN05 PN07. Defaults to all.")
    parser.add_argument("--overwrite", action="store_true")
    return parser.parse_args()


def main():
    args = parse_args()
    args.out_dir.mkdir(parents=True, exist_ok=True)
    args.temp_dir.mkdir(parents=True, exist_ok=True)

    grouped = records_by_patient(args.data_dir)
    patients = args.patients or list(grouped)
    unknown = sorted(set(patients) - set(grouped))
    if unknown:
        raise ValueError(f"Unknown patient IDs: {unknown}")

    reports = []
    for patient_id in patients:
        report = process_patient(patient_id, args.data_dir, args.out_dir, args.temp_dir, args.overwrite)
        if report is not None:
            reports.append(report)

    summary = {
        "data_dir": str(args.data_dir),
        "out_dir": str(args.out_dir),
        "patients": patients,
        "n_patients_processed": len(reports),
        "n_windows": int(sum(r["n_windows"] for r in reports)),
        "n_preictal": int(sum(r["n_preictal"] for r in reports)),
        "n_interictal": int(sum(r["n_interictal"] for r in reports)),
    }
    summary_path = args.out_dir / "preprocess_siena_summary.json"
    summary_path.write_text(json.dumps(summary, indent=2), encoding="utf-8")
    print(json.dumps(summary, indent=2))
    print(f"Wrote {summary_path}")


if __name__ == "__main__":
    main()
```
