## Supplementary material for "Same pipelines, different answers: how evaluation design shapes EEG seizure prediction": Reproducibility archive (code, manifests and predictions): work_K_siena_feasibility.py

```
import json
import os
import re
from collections import defaultdict
from pathlib import Path

import mne
import numpy as np


SIENA_CANDIDATES = [
    Path(os.environ["SIENA_RAW_DIR"]) if "SIENA_RAW_DIR" in os.environ else None,
    Path(r"D:\Siena\siena-scalp-eeg-1.0.0"),
    Path(r"D:\eeg_datasets\siena-scalp-eeg-1.0.0"),
]
SIENA_CANDIDATES = [path for path in SIENA_CANDIDATES if path is not None]
SIENA_DIR = next(
    (path for path in SIENA_CANDIDATES if (path / "RECORDS").exists()),
    SIENA_CANDIDATES[0],
)
OUT_DIR = Path(os.environ.get("SEIZURE_RESULTS_DIR", r"D:\seizure_results")) / "siena_pilot"

TARGET_DERIVATIONS = [
    ("FP1", "F7"),
    ("F7", "T7"),
    ("T7", "P7"),
    ("P7", "O1"),
    ("FP1", "F3"),
    ("F3", "C3"),
    ("C3", "P3"),
    ("P3", "O1"),
    ("FP2", "F4"),
    ("F4", "C4"),
    ("C4", "P4"),
    ("P4", "O2"),
    ("FP2", "F8"),
    ("F8", "T8"),
    ("T8", "P8"),
    ("P8", "O2"),
    ("FZ", "CZ"),
    ("CZ", "PZ"),
]

LEGACY_TO_10_10 = {
    "T3": "T7",
    "T4": "T8",
    "T5": "P7",
    "T6": "P8",
}

WIN_S = 20
PREICTAL_STEP_S = 10
INTERICTAL_STEP_S = 5 * 60
PREICTAL_MIN_S = 5 * 60
PREICTAL_MAX_S = 30 * 60
POSTICTAL_GAP_S = 4 * 60 * 60


def normalise_channel(label):
    label = label.strip().upper()
    label = re.sub(r"^EEG\s+", "", label)
    label = label.replace("-REF", "").replace("-LE", "")
    label = label.replace(" ", "")
    return LEGACY_TO_10_10.get(label, label)


def parse_clock_seconds(text):
    """Return the first clock time in a Siena free-text field."""
    text = text.strip()
    # Repair Siena quirks such as "1 6.49.25" -> "16.49.25".
    text = re.sub(r"\b(\d)\s+(\d)[.:](\d{2})[.:](\d{2})\b", r"\1\2.\3.\4", text)
    match = re.search(r"(\d{1,2})[.:](\d{1,2})[.:](\d{1,2})", text)
    if not match:
        return None
    h, m, s = (int(x) for x in match.groups())
    if h >= 24 or m >= 60 or s >= 60:
        return None
    return h * 3600 + m * 60 + s


def positive_delta(start_clock, later_clock):
    delta = later_clock - start_clock
    if delta < 0:
        delta += 24 * 3600
    return delta


def read_records():
    return [line.strip() for line in (SIENA_DIR / "RECORDS").read_text().splitlines() if line.strip()]


def canonical_file_name(name, patient_id, available_names):
    name = name.strip()
    name = re.sub(r"\s+", "", name)
    # Siena typos/variants observed in the release notes.
    name = re.sub(r"^PNO(^2=\d)", "PN0", name, flags=re.IGNORECASE)
    if name.lower() == f"{patient_id.lower()}.edf":
        name = f"{patient_id}-1.edf"
    if name.lower() == f"{patient_id.lower()}-.edf":
        name = f"{patient_id}-1.edf"

    available_lookup = {x.upper(): x for x in available_names}
    return available_lookup.get(name.upper(), name)


def parse_seizure_list(patient_dir):
    txt_path = patient_dir / f"Seizures-list-{patient_dir.name}.txt"
    text = txt_path.read_text(encoding="latin1")
    available_names = {p.name for p in patient_dir.glob("*.edf")}
    events = []
    current = None
    last_file = None
    file_defaults = defaultdict(dict)

    def finish_current():
        if current and current.get("file_name") and "seizure_start_clock" in current:
            events.append(current.copy())

    for raw_line in text.splitlines():
        line = raw_line.strip()
        if not line:
            continue
        lower = line.lower()
        if lower.startswith("seizure n"):
            finish_current()
            current = {}
            if last_file:
                current["file_name"] = last_file
                current.update(file_defaults.get(last_file, {}))
        elif lower.startswith("file name:"):
            last_file = canonical_file_name(
                line.split(":", 1)[1].strip(),
                patient_dir.name,
                available_names,
            )
            if current is None:
                current = {}
            current["file_name"] = last_file
            current.update(file_defaults.get(last_file, {}))
        elif lower.startswith("registration start time:"):
            clock = parse_clock_seconds(line.split(":", 1)[1])
            if current is not None:
                current["registration_start_clock"] = clock
            if last_file:
                file_defaults[last_file]["registration_start_clock"] = clock
        elif lower.startswith("registration end time:"):
            clock = parse_clock_seconds(line.split(":", 1)[1])
            if current is not None:
                current["registration_end_clock"] = clock
            if last_file:
                file_defaults[last_file]["registration_end_clock"] = clock
        elif lower.startswith("seizure start time:") or lower.startswith("start time:"):
            if current is None:
                current = {}
                if last_file:
                    current["file_name"] = last_file
                    current.update(file_defaults.get(last_file, {}))
            current["seizure_start_clock"] = parse_clock_seconds(line.split(":", 1)[1])
        elif lower.startswith("seizure end time:") or lower.startswith("end time:"):
            if current is None:
                current = {}
                if last_file:
                    current["file_name"] = last_file
                    current.update(file_defaults.get(last_file, {}))
            current["seizure_end_clock"] = parse_clock_seconds(line.split(":", 1)[1])
    finish_current()

    # Fill missing registration clocks from other events in the same EDF.
    by_file_defaults = defaultdict(dict)
    for ev in events:
        for key in ("registration_start_clock", "registration_end_clock"):
            if ev.get(key) is not None:
                by_file_defaults[ev["file_name"]][key] = ev[key]
    for ev in events:
        ev.update({k: v for k, v in by_file_defaults.get(ev["file_name"], {}).items()
                   if ev.get(k) is None})
    return events


def edf_info(path):
    raw = mne.io.read_raw_edf(str(path), preload=False, verbose=False)
    info = {
        "sfreq": float(raw.info["sfreq"]),
        "duration_s": float(raw.n_times / raw.info["sfreq"]),
        "channels": list(raw.ch_names),
    }
    raw.close()
    return info


def derivation_availability(channels):
    available = {normalise_channel(ch) for ch in channels}
    missing = []
    for a, b in TARGET_DERIVATIONS:
        if a not in available or b not in available:
            missing.append(f"{a}-{b}")
    return missing


def assign_file_abs_starts(patient_records, seizure_events, edf_infos):
    by_file_events = defaultdict(list)
    for ev in seizure_events:
        by_file_events[ev["file_name"]].append(ev)

    starts = {}
    warnings = []
    prev_clock = None
    day_offset = 0
    prev_abs_end = 0.0

    for rel_path in patient_records:
        file_name = Path(rel_path).name
        events = by_file_events.get(file_name, [])
        reg_clock = next((ev.get("registration_start_clock") for ev in events
                          if ev.get("registration_start_clock") is not None), None)
        duration = edf_infos[file_name]["duration_s"]

        if reg_clock is None:
            starts[file_name] = prev_abs_end
            warnings.append(f"{file_name}: missing registration start; placed after previous file")
        else:
            if prev_clock is not None and reg_clock < prev_clock:
                day_offset += 24 * 3600
            starts[file_name] = day_offset + reg_clock
            prev_clock = reg_clock
        prev_abs_end = starts[file_name] + duration

    abs_events = []
    for idx, ev in enumerate(seizure_events):
        file_name = ev["file_name"]
        if file_name not in starts:
            warnings.append(f"{file_name}: seizure references an EDF not present in RECORDS")
            continue
        reg_clock = ev.get("registration_start_clock")
        sz_start_clock = ev.get("seizure_start_clock")
        sz_end_clock = ev.get("seizure_end_clock")
        if None in (reg_clock, sz_start_clock, sz_end_clock):
            warnings.append(f"{file_name}: incomplete seizure timing in event {idx + 1}")
            continue
        rel_start = positive_delta(reg_clock, sz_start_clock)
        rel_end = positive_delta(reg_clock, sz_end_clock)
        if rel_end <= rel_start:
            rel_end += 24 * 3600
        duration = edf_infos[file_name]["duration_s"]
        if rel_start > duration or rel_end > duration + 60:
            warnings.append(
                f"{file_name}: event {idx + 1} timing extends beyond EDF duration "
                f"(start={rel_start:.1f}s, end={rel_end:.1f}s, duration={duration:.1f}s)"
            )
        abs_events.append({
            "event_index": idx,
            "file_name": file_name,
            "abs_start_s": starts[file_name] + rel_start,
            "abs_end_s": starts[file_name] + rel_end,
            "rel_start_s": rel_start,
            "rel_end_s": rel_end,
        })

    return starts, abs_events, warnings


def label_window(abs_start_s, abs_end_s, events):
    preictal_event = None
    for ev in events:
        sz_start = ev["abs_start_s"]
        sz_end = ev["abs_end_s"]
        too_close = sz_start - PREICTAL_MIN_S
        pre_start = sz_start - PREICTAL_MAX_S
        post_end = sz_end + POSTICTAL_GAP_S

        if abs_start_s < sz_end and abs_end_s > sz_start:
            return -1, None
        if abs_start_s < post_end and abs_end_s > sz_end:
            return -1, None
        if abs_end_s > too_close and abs_start_s < sz_start:
            return -1, None
        if abs_start_s < pre_start and abs_end_s > pre_start:
            return -1, None
        if abs_start_s >= pre_start and abs_end_s <= too_close:
            preictal_event = ev["event_index"]

    return (1, preictal_event) if preictal_event is not None else (0, None)


def discard_jump(abs_start_s, abs_end_s, events):
    safe_s = abs_end_s
    for ev in events:
        sz_start = ev["abs_start_s"]
        sz_end = ev["abs_end_s"]
        too_close = sz_start - PREICTAL_MIN_S
        pre_start = sz_start - PREICTAL_MAX_S
        post_end = sz_end + POSTICTAL_GAP_S

        if abs_start_s < pre_start and abs_end_s >= pre_start:
            safe_s = max(safe_s, pre_start)
        elif abs_start_s < post_end and abs_end_s > too_close:
            safe_s = max(safe_s, post_end)
    return safe_s


def count_windows_for_patient(patient_id, patient_records, seizure_events, edf_infos):
    starts, abs_events, warnings = assign_file_abs_starts(patient_records, seizure_events, edf_infos)
    counts = {
        "preictal": 0,
        "interictal": 0,
        "discarded_or_skipped": 0,
        "event_indices_with_preictal": set(),
    }
    file_rows = []

    for rel_path in patient_records:
        file_name = Path(rel_path).name
        info = edf_infos[file_name]
        missing_derivations = derivation_availability(info["channels"])
        usable = len(missing_derivations) == 0
        file_counts = {"preictal": 0, "interictal": 0, "discarded_or_skipped": 0}

        if not usable:
            warnings.append(f"{file_name}: missing derivations {missing_derivations}")
            file_rows.append({
                "file_name": file_name,
                "duration_s": info["duration_s"],
                "sfreq": info["sfreq"],
                "usable_channels": False,
                "missing_derivations": missing_derivations,
                **file_counts,
            })
            continue

        start_s = 0.0
        while start_s + WIN_S <= info["duration_s"]:
            abs_start = starts[file_name] + start_s
            abs_end = abs_start + WIN_S
            label, event_idx = label_window(abs_start, abs_end, abs_events)
            if label == 1:
                counts["preictal"] += 1
                file_counts["preictal"] += 1
                counts["event_indices_with_preictal"].add(event_idx)
                start_s += PREICTAL_STEP_S
            elif label == 0:
                counts["interictal"] += 1
                file_counts["interictal"] += 1
                next_s = start_s + INTERICTAL_STEP_S
                next_label, _ = label_window(starts[file_name] + next_s,
                                             starts[file_name] + next_s + WIN_S,
                                             abs_events)
                start_s += INTERICTAL_STEP_S if next_label == 0 else PREICTAL_STEP_S
            else:
                counts["discarded_or_skipped"] += 1
                file_counts["discarded_or_skipped"] += 1
                safe_abs = discard_jump(abs_start, abs_end, abs_events)
                start_s = max(start_s + PREICTAL_STEP_S, safe_abs - starts[file_name])

        file_rows.append({
            "file_name": file_name,
            "duration_s": info["duration_s"],
            "sfreq": info["sfreq"],
            "usable_channels": True,
            "missing_derivations": [],
            **file_counts,
        })

    event_indices_with_preictal = counts.pop("event_indices_with_preictal")
    return {
        "patient": patient_id,
        "n_edf": len(patient_records),
        "n_seizures": len(abs_events),
        "n_events_with_preictal_windows": len(event_indices_with_preictal),
        "n_events_without_preictal_windows": len(abs_events) - len(event_indices_with_preictal),
        "n_preictal_windows": counts["preictal"],
        "n_interictal_windows": counts["interictal"],
        "n_discarded_or_skipped_positions": counts["discarded_or_skipped"],
        "files": file_rows,
        "warnings": warnings,
    }


def load_subject_info():
    rows = []
    csv_path = SIENA_DIR / "subject_info.csv"
    for line in csv_path.read_text().splitlines():
        if not line.strip():
            continue
        rows.append([x.strip() for x in line.split(",")])
    header, body = rows[0], rows[1:]
    return [dict(zip(header, row)) for row in body]


def main():
    OUT_DIR.mkdir(parents=True, exist_ok=True)
    mne.set_log_level("ERROR")
    records = read_records()
    records_by_patient = defaultdict(list)
    for rec in records:
        records_by_patient[Path(rec).parts[0]].append(rec)

    subject_info = load_subject_info()
    subject_by_id = {row["patient_id"]: row for row in subject_info}

    patient_reports = []
    for patient_id in sorted(records_by_patient):
        patient_dir = SIENA_DIR / patient_id
        patient_records = records_by_patient[patient_id]
        edf_infos = {}
        for rec in patient_records:
            p = SIENA_DIR / rec
            edf_infos[p.name] = edf_info(p)
        seizure_events = parse_seizure_list(patient_dir)
        report = count_windows_for_patient(patient_id, patient_records, seizure_events, edf_infos)
        report["subject_info"] = subject_by_id.get(patient_id, {})
        patient_reports.append(report)

    summary = {
        "dataset": "Siena Scalp EEG Database 1.0.0",
        "data_dir": str(SIENA_DIR),
        "n_patients": len(patient_reports),
        "n_edf": int(sum(p["n_edf"] for p in patient_reports)),
        "n_seizures": int(sum(p["n_seizures"] for p in patient_reports)),
        "n_events_with_preictal_windows": int(sum(p["n_events_with_preictal_windows"] for p in patient_reports)),
        "n_preictal_windows": int(sum(p["n_preictal_windows"] for p in patient_reports)),
        "n_interictal_windows": int(sum(p["n_interictal_windows"] for p in patient_reports)),
        "n_patients_with_both_classes": int(sum(
            p["n_preictal_windows"] > 0 and p["n_interictal_windows"] > 0 for p in patient_reports
        )),
        "parameters": {
            "window_seconds": WIN_S,
            "preictal_horizon_seconds": [PREICTAL_MIN_S, PREICTAL_MAX_S],
            "postictal_gap_seconds": POSTICTAL_GAP_S,
            "preictal_stride_seconds": PREICTAL_STEP_S,
            "interictal_stride_seconds": INTERICTAL_STEP_S,
            "target_derivations": [f"{a}-{b}" for a, b in TARGET_DERIVATIONS],
        },
    }
    payload = {"summary": summary, "patients": patient_reports}
    json_path = OUT_DIR / "siena_feasibility_report.json"
    json_path.write_text(json.dumps(payload, indent=2), encoding="utf-8")

    md_lines = [
        "# Siena feasibility report",
        "",
        "This report counts candidate windows using the CHB-MIT preprocessing rules without loading full EDF data.",
        "",
        "## Summary",
        "",
        f"- Patients: {summary['n_patients']}",
        f"- EDF files: {summary['n_edf']}",
        f"- Parsed seizures: {summary['n_seizures']}",
        f"- Events with at least one preictal window: {summary['n_events_with_preictal_windows']}/{summary['n_seizures']}",
        f"- Candidate preictal windows: {summary['n_preictal_windows']}",
        f"- Candidate interictal windows: {summary['n_interictal_windows']}",
        f"- Patients with both classes: {summary['n_patients_with_both_classes']}/{summary['n_patients']}",
        "",
        "## Patient counts",
        "",
        "| Patient | EDF | seizures | events with preictal | preictal windows | interictal windows | warnings |",
        "|---|---:|---:|---:|---:|---:|---:|",
    ]
    for p in patient_reports:
        md_lines.append(
            f"| {p['patient']} | {p['n_edf']} | {p['n_seizures']} | "
            f"{p['n_events_with_preictal_windows']} | {p['n_preictal_windows']} | "
            f"{p['n_interictal_windows']} | {len(p['warnings'])} |"
        )
    md_lines.extend([
        "",
        "## Adapter notes",
        "",
        "- Siena is sampled at 512 Hz; the CHB-MIT pipeline expects 256 Hz.",
        "- Siena EDF labels are referential channels, so the adapter must construct the 18 CHB-MIT-style bipolar derivations.",
        "- Non-EEG channels and administrative labels must be dropped before window extraction.",
        "- The seizure-list files are semi-structured and include PN10/PN14 timing quirks; do not parse them with simple CSV logic.",
        "- This is a feasibility/counting report only; no training was run.",
        "",
        "## Warnings",
        "",
    ])
    for p in patient_reports:
        if p["warnings"]:
            md_lines.append(f"### {p['patient']}")
            for warning in p["warnings"]:
                md_lines.append(f"- {warning}")
            md_lines.append("")

    md_path = OUT_DIR / "siena_feasibility_report.md"
    md_path.write_text("\n".join(md_lines), encoding="utf-8")
    print(json.dumps(summary, indent=2))
    print(f"\nWrote {json_path}")
    print(f"Wrote {md_path}")


if __name__ == "__main__":
    main()
```
