## Supplementary material for "Same pipelines, different answers: how evaluation design shapes EEG seizure prediction": Reproducibility archive (code, manifests and predictions): work_L_siena_external_psd_lda.py

```
"""Strict subject-grouped PSD+LDA transfer from CHB-MIT to Siena.

For each of the 20 fixed seeds, PSD+LDA is fitted on 14 CHB-MIT subject
groups, thresholds are selected from four validation groups, and the fitted
model is applied unchanged to Siena. No Siena labels or features enter model
fitting, feature selection, threshold selection, or calibration.
"""

from __future__ import annotations

import argparse
import json
import os
from pathlib import Path

import numpy as np
import pandas as pd
from scipy.signal import welch
from sklearn.discriminant_analysis import LinearDiscriminantAnalysis
from sklearn.metrics import confusion_matrix, precision_score, roc_auc_score

from eval_utils import find_youden_threshold, fpd_per_hour
from splits import SEEDS, make_subject_splits


REPOSITORY_ROOT = Path(__file__).resolve().parents[2]
DEFAULT_RESULTS_ROOT = Path(
    os.environ.get("SEIZURE_RESULTS_DIR", REPOSITORY_ROOT / "outputs")
)
DEFAULT_OUT_DIR = DEFAULT_RESULTS_ROOT / "siena_strict_psd_lda"
DEFAULT_CHB_DIR = Path(
    os.environ.get("CHBMIT_PREPROCESSED_DIR", r"D:\chbmit_preprocessed")
)
DEFAULT_SIENA_DIR = Path(
    os.environ.get("SIENA_PREPROCESSED_DIR", r"D:\siena_preprocessed")
)

FS = 256
INTERICTAL_STRIDE_S = 300
FPD_TARGET = 0.2
BANDS = [(0.5, 4), (4, 8), (8, 13), (13, 30), (30, 40)]


def extract_psd(
    patient: str,
    data_dir: Path,
    cache_prefix: str,
    feature_cache: Path,
    chunk_size: int = 256,
) -> tuple[np.ndarray, np.ndarray]:
    feature_cache.mkdir(parents=True, exist_ok=True)
    cache_path = feature_cache / f"{cache_prefix}_{patient}_psd.npz"
    if cache_path.exists():
        with np.load(cache_path, allow_pickle=False) as data:
            return np.asarray(data["X"]), np.asarray(data["y"])

    x_raw = np.load(data_dir / f"{patient}_X.npy", mmap_mode="r")
    y = np.load(data_dir / f"{patient}_y.npy").astype(np.int64)
    chunks = []
    for start in range(0, len(y), chunk_size):
        chunk = np.asarray(x_raw[start:start + chunk_size], dtype=np.float32)
        freqs, pxx = welch(chunk, fs=FS, axis=-1, nperseg=512)
        features = [
            pxx[:, :, (freqs >= lo) & (freqs <= hi)].mean(axis=-1)
            for lo, hi in BANDS
        ]
        chunks.append(np.concatenate(features, axis=1).astype(np.float32))
    X = np.vstack(chunks)
    np.savez_compressed(cache_path, X=X, y=y)
    return X, y


def load_patients(
    patients: list[str],
    data_dir: Path,
    cache_prefix: str,
    feature_cache: Path,
) -> tuple[np.ndarray, np.ndarray, np.ndarray]:
    xs, ys, patient_ids = [], [], []
    for patient in patients:
        X, y = extract_psd(patient, data_dir, cache_prefix, feature_cache)
        xs.append(X)
        ys.append(y)
        patient_ids.extend([patient] * len(y))
    return np.vstack(xs), np.concatenate(ys), np.asarray(patient_ids)


def siena_patients_with_both_classes(
    siena_dir: Path,
) -> tuple[list[str], dict[str, dict[str, int]]]:
    patients = []
    excluded = {}
    for y_path in sorted(siena_dir.glob("*_y.npy")):
        patient = y_path.name.replace("_y.npy", "")
        y = np.load(y_path)
        counts = {
            "preictal": int((y == 1).sum()),
            "interictal": int((y == 0).sum()),
        }
        if counts["preictal"] > 0 and counts["interictal"] > 0:
            patients.append(patient)
        else:
            excluded[patient] = counts
    if not patients:
        raise ValueError(f"No eligible Siena participants found in {siena_dir}")
    return patients, excluded


def safe_auc(y_true: np.ndarray, y_prob: np.ndarray) -> float:
    if len(np.unique(y_true)) < 2:
        return float("nan")
    return float(roc_auc_score(y_true, y_prob))


def metrics_at_threshold(
    y_true: np.ndarray,
    y_prob: np.ndarray,
    threshold: float,
) -> dict[str, float]:
    y_true = np.asarray(y_true)
    y_prob = np.asarray(y_prob)
    y_pred = (y_prob >= threshold).astype(int)
    tn, fp, fn, tp = confusion_matrix(y_true, y_pred, labels=[0, 1]).ravel()
    sensitivity = tp / (tp + fn) if (tp + fn) else float("nan")
    specificity = tn / (tn + fp) if (tn + fp) else float("nan")
    return {
        "auc": safe_auc(y_true, y_prob),
        "sensitivity": float(sensitivity),
        "specificity": float(specificity),
        "precision": float(precision_score(y_true, y_pred, zero_division=0)),
        "fpd_per_hour": fpd_per_hour(
            y_true, y_prob, threshold, stride_s=INTERICTAL_STRIDE_S
        ),
        "threshold": float(threshold),
    }


def threshold_for_fpd(
    y_true: np.ndarray,
    y_prob: np.ndarray,
    max_fpd: float = FPD_TARGET,
) -> float:
    candidates = np.r_[np.inf, np.unique(y_prob)]
    best = None
    for threshold in candidates:
        metrics = metrics_at_threshold(y_true, y_prob, threshold)
        rate = metrics["fpd_per_hour"]
        if np.isnan(rate) or rate > max_fpd:
            continue
        key = (metrics["sensitivity"], -rate, -float(threshold))
        if best is None or key > best[0]:
            best = (key, threshold)
    return float("inf") if best is None else float(best[1])


def macro_patient_auc(
    y_true: np.ndarray,
    y_prob: np.ndarray,
    patient_ids: np.ndarray,
) -> tuple[list[dict], dict[str, float]]:
    rows = []
    for patient in sorted(np.unique(patient_ids)):
        mask = patient_ids == patient
        rows.append(
            {
                "patient": patient,
                "auc": safe_auc(y_true[mask], y_prob[mask]),
                "n": int(mask.sum()),
                "preictal": int((y_true[mask] == 1).sum()),
                "interictal": int((y_true[mask] == 0).sum()),
            }
        )
    values = [row["auc"] for row in rows if not np.isnan(row["auc"])]
    return rows, {
        "mean": float(np.mean(values)) if values else float("nan"),
        "std": float(np.std(values)) if values else float("nan"),
        "n_patients": len(values),
    }


def manuscript_source_data(seed_results: pd.DataFrame) -> pd.DataFrame:
    """Return the exact column layout supplied with the manuscript."""
    return seed_results.rename(
        columns={
            "chb_test_auc": "chb_internal_auc",
            "siena_macro_patient_auc_mean": "siena_macro_patient_auc",
            "siena_youden_sensitivity": "siena_sensitivity",
            "siena_youden_fpd_per_hour": "siena_fpd_per_hour",
            "siena_low_fpd_sensitivity": "siena_low_far_sensitivity",
            "siena_low_fpd_per_hour": "siena_low_far_fpd_per_hour",
        }
    )[
        [
            "seed",
            "chb_internal_auc",
            "siena_pooled_auc",
            "siena_macro_patient_auc",
            "siena_sensitivity",
            "siena_fpd_per_hour",
            "siena_low_far_sensitivity",
            "siena_low_far_fpd_per_hour",
        ]
    ]


def run(
    chb_dir: Path,
    siena_dir: Path,
    feature_cache: Path,
    fpd_target: float,
) -> tuple[pd.DataFrame, dict]:
    siena_patients, siena_excluded = siena_patients_with_both_classes(siena_dir)
    X_siena, y_siena, pids_siena = load_patients(
        siena_patients, siena_dir, "siena", feature_cache
    )

    seed_rows = []
    per_patient_by_seed = {}
    for seed in SEEDS:
        train_cases, val_cases, test_cases = make_subject_splits(seed)
        partition = {
            case: name
            for name, cases in (
                ("train", train_cases),
                ("validation", val_cases),
                ("test", test_cases),
            )
            for case in cases
        }
        if partition["chb01"] != partition["chb21"]:
            raise AssertionError(f"Subject-group split failure for seed {seed}")

        X_train, y_train, _ = load_patients(
            train_cases, chb_dir, "chb", feature_cache
        )
        X_val, y_val, _ = load_patients(val_cases, chb_dir, "chb", feature_cache)
        X_test, y_test, _ = load_patients(test_cases, chb_dir, "chb", feature_cache)

        classifier = LinearDiscriminantAnalysis(solver="svd", priors=[0.5, 0.5])
        classifier.fit(X_train, y_train)
        val_prob = classifier.predict_proba(X_val)[:, 1]
        test_prob = classifier.predict_proba(X_test)[:, 1]
        siena_prob = classifier.predict_proba(X_siena)[:, 1]

        youden_threshold = find_youden_threshold(y_val, val_prob)
        low_fpd_threshold = threshold_for_fpd(y_val, val_prob, fpd_target)
        chb_test = metrics_at_threshold(y_test, test_prob, youden_threshold)
        siena_youden = metrics_at_threshold(y_siena, siena_prob, youden_threshold)
        siena_low_fpd = metrics_at_threshold(
            y_siena, siena_prob, low_fpd_threshold
        )
        per_patient, macro_auc = macro_patient_auc(
            y_siena, siena_prob, pids_siena
        )
        per_patient_by_seed[str(seed)] = per_patient

        seed_rows.append(
            {
                "seed": seed,
                "chb_val_auc": safe_auc(y_val, val_prob),
                "chb_test_auc": chb_test["auc"],
                "chb_test_sensitivity": chb_test["sensitivity"],
                "chb_test_fpd_per_hour": chb_test["fpd_per_hour"],
                "siena_pooled_auc": siena_youden["auc"],
                "siena_macro_patient_auc_mean": macro_auc["mean"],
                "siena_macro_patient_auc_std": macro_auc["std"],
                "siena_youden_threshold": youden_threshold,
                "siena_youden_sensitivity": siena_youden["sensitivity"],
                "siena_youden_specificity": siena_youden["specificity"],
                "siena_youden_precision": siena_youden["precision"],
                "siena_youden_fpd_per_hour": siena_youden["fpd_per_hour"],
                "chb_val_low_fpd_threshold": low_fpd_threshold,
                "siena_low_fpd_sensitivity": siena_low_fpd["sensitivity"],
                "siena_low_fpd_specificity": siena_low_fpd["specificity"],
                "siena_low_fpd_precision": siena_low_fpd["precision"],
                "siena_low_fpd_per_hour": siena_low_fpd["fpd_per_hour"],
                "train_cases": ",".join(train_cases),
                "validation_cases": ",".join(val_cases),
                "test_cases": ",".join(test_cases),
            }
        )
        print(
            f"seed={seed} CHB_test_AUC={chb_test['auc']:.3f} "
            f"Siena_AUC={siena_youden['auc']:.3f} "
            f"Siena_low_FPD_sen={siena_low_fpd['sensitivity']:.3f} "
            f"Siena_FPD={siena_low_fpd['fpd_per_hour']:.3f}"
        )

    frame = pd.DataFrame(seed_rows)
    numeric = frame.select_dtypes(include=[np.number])
    summary = {
        "analysis": "Strict subject-grouped PSD+LDA CHB-MIT-to-Siena transfer",
        "split": "22 subject groups; chb01 and chb21 bound",
        "chb_data_dir": str(chb_dir),
        "siena_data_dir": str(siena_dir),
        "siena_included_patients": siena_patients,
        "siena_excluded_patients": siena_excluded,
        "n_siena_windows": int(len(y_siena)),
        "n_siena_preictal": int((y_siena == 1).sum()),
        "n_siena_interictal": int((y_siena == 0).sum()),
        "n_seeds": len(frame),
        "mean": numeric.mean(numeric_only=True).to_dict(),
        "std": numeric.std(numeric_only=True, ddof=1).to_dict(),
        "per_patient_auc_by_seed": per_patient_by_seed,
    }
    return frame, summary


def main() -> None:
    parser = argparse.ArgumentParser()
    parser.add_argument("--chb-dir", type=Path, default=DEFAULT_CHB_DIR)
    parser.add_argument("--siena-dir", type=Path, default=DEFAULT_SIENA_DIR)
    parser.add_argument("--out-dir", type=Path, default=DEFAULT_OUT_DIR)
    parser.add_argument("--feature-cache", type=Path, default=None)
    parser.add_argument("--fpd-target", type=float, default=FPD_TARGET)
    parser.add_argument("--source-data-out", type=Path, default=None)
    args = parser.parse_args()

    feature_cache = args.feature_cache or args.out_dir / "feature_cache"
    args.out_dir.mkdir(parents=True, exist_ok=True)
    frame, summary = run(
        args.chb_dir, args.siena_dir, feature_cache, args.fpd_target
    )
    frame.to_csv(args.out_dir / "seed_results_detailed.csv", index=False)
    (args.out_dir / "summary.json").write_text(
        json.dumps(summary, indent=2), encoding="utf-8"
    )

    source_data_path = args.source_data_out or args.out_dir / "siena_strict_psd.csv"
    source_data_path.parent.mkdir(parents=True, exist_ok=True)
    manuscript_source_data(frame).to_csv(source_data_path, index=False)
    print(f"Wrote outputs to {args.out_dir}")
    print(f"Wrote manuscript source data to {source_data_path}")


if __name__ == "__main__":
    main()
```
