## Supplementary material for "Same pipelines, different answers: how evaluation design shapes EEG seizure prediction": Reproducibility archive (code, manifests and predictions): compute_statistics.py

```
import os
import json
import numpy as np
from scipy.stats import wilcoxon
from itertools import combinations

RESULTS_ROOT = r'D:\seizure_results'
MODEL_DIRS = {
    'PSD+LDA':       os.path.join(RESULTS_ROOT, 'psd_lda'),
    '1D-CNN':        os.path.join(RESULTS_ROOT, '1dcnn'),
    'EEGNet':        os.path.join(RESULTS_ROOT, 'eegnet'),
    'TCN':           os.path.join(RESULTS_ROOT, 'tcn'),
    'EEG-Conformer': os.path.join(RESULTS_ROOT, 'conformer'),
}

N_BOOTSTRAP = 10000


def load_aucs(model_name):
    """Load per-seed AUC values from results.json."""
    path = os.path.join(MODEL_DIRS[model_name], 'results.json')
    with open(path) as f:
        results = json.load(f)
    return np.array([r['test_auc'] for r in results])


def bootstrap_ci(a, b, n_boot=N_BOOTSTRAP, alpha=0.05):
    """
    95% bootstrap CI for mean(a) - mean(b).
    Returns (lower, upper).
    """
    diffs = a - b
    n = len(diffs)
    rng = np.random.default_rng(42)
    boot_means = np.array([
        rng.choice(diffs, size=n, replace=True).mean()
        for _ in range(n_boot)
    ])
    lower = np.percentile(boot_means, 100 * alpha / 2)
    upper = np.percentile(boot_means, 100 * (1 - alpha / 2))
    return float(lower), float(upper)


def main():
    # Load all AUCs
    all_aucs = {}
    for name in MODEL_DIRS:
        try:
            all_aucs[name] = load_aucs(name)
            print(f"{name:20s}: n={len(all_aucs[name])} seeds, "
                  f"AUC = {all_aucs[name].mean():.4f} +/- {all_aucs[name].std(ddof=1):.4f}")
        except FileNotFoundError:
            print(f"{name:20s}: results.json not found, skipping")

    model_names = list(all_aucs.keys())
    n_comparisons = len(list(combinations(model_names, 2)))
    bonferroni_alpha = 0.05 / n_comparisons

    print(f"\n{'='*60}")
    print(f"  Pairwise Comparisons ({n_comparisons} pairs)")
    print(f"  Bonferroni α = {bonferroni_alpha:.4f}")
    print(f"{'='*60}")

    results = {}
    for a, b in combinations(model_names, 2):
        auc_a = all_aucs[a]
        auc_b = all_aucs[b]

        # Wilcoxon signed-rank test
        try:
            stat, p_val = wilcoxon(auc_a, auc_b)
        except ValueError:
            p_val = 1.0

        # Bootstrap CI
        ci_lo, ci_hi = bootstrap_ci(auc_a, auc_b)
        sig_boot = (ci_lo > 0) or (ci_hi < 0)
        sig_wilcox = p_val < bonferroni_alpha

        key = f"{a} vs {b}"
        results[key] = {
            'p_value': float(p_val),
            'sig_wilcoxon': sig_wilcox,
            'ci_lower': ci_lo,
            'ci_upper': ci_hi,
            'sig_bootstrap': sig_boot,
            'delta_auc_mean': float(auc_a.mean() - auc_b.mean()),
        }

        sig_marker = " ***" if sig_boot else ""
        print(f"  {a:20s} vs {b:20s}: "
              f"Δ = {auc_a.mean() - auc_b.mean():+.4f}  "
              f"p = {p_val:.4f}  "
              f"CI = [{ci_lo:+.4f}, {ci_hi:+.4f}]{sig_marker}")

    # Save
    out_path = os.path.join(RESULTS_ROOT, 'statistical_tests.json')
    with open(out_path, 'w') as f:
        json.dump(results, f, indent=2)
    print(f"\nSaved to {out_path}")


if __name__ == '__main__':
    main()
```
