## Supplementary material for "Same pipelines, different answers: how evaluation design shapes EEG seizure prediction": Reproducibility archive (code, manifests and predictions): measure_efficiency.py

```
import sys
import os
import json
import time
from pathlib import Path

import numpy as np
import torch
import torch.nn as nn

ROOT = Path(__file__).resolve().parents[2]
sys.path.insert(0, str(ROOT / "src"))
from models import CNN1D, EEGNet, TCN, EEGConformer

DEVICE     = 'cpu'   # measure on CPU for edge-deployment relevance
N_CHANNELS = 18
WIN        = 20 * 256  # 5120
INPUT_SHAPE = (1, N_CHANNELS, WIN)
OUT_DIR     = r'D:\seizure_results'

#
# Measurement functions
#
def measure_flops(model, input_shape=INPUT_SHAPE):
    """Compute FLOPs for a single forward pass using thop (fallback: fvcore)."""
    try:
        from thop import profile
        model.eval()
        x = torch.randn(*input_shape)
        flops, params = profile(model, inputs=(x,), verbose=False)
        return flops / 1e6, params  # MFLOPs
    except ImportError:
        print("  [warning] thop not installed; trying fvcore ...")
        try:
            from fvcore.nn import FlopCountAnalysis
            model.eval()
            x = torch.randn(*input_shape)
            flops = FlopCountAnalysis(model, x).total()
            params = sum(p.numel() for p in model.parameters())
            return flops / 1e6, params
        except ImportError:
            print("  [error] Neither thop nor fvcore installed")
            return None, None


def measure_latency(model, input_shape=INPUT_SHAPE, n_warmup=50, n_runs=1000):
    """Measure median single-thread CPU inference latency in milliseconds."""
    # Force single-thread to simulate edge devices (ARM Cortex, RPi, etc.)
    torch.set_num_threads(1)

    model = model.to(DEVICE).eval()
    x = torch.randn(*input_shape).to(DEVICE)

    # Warmup
    for _ in range(n_warmup):
        with torch.no_grad():
            _ = model(x)

    # Measure
    latencies = []
    for _ in range(n_runs):
        t0 = time.perf_counter()
        with torch.no_grad():
            _ = model(x)
        t1 = time.perf_counter()
        latencies.append((t1 - t0) * 1000)  # ms

    return np.median(latencies)


#
# Main
#
if __name__ == '__main__':
    model_classes = {
        'EEGNet':        EEGNet,
        'TCN':           TCN,
        '1D-CNN':        CNN1D,
        'EEG-Conformer': EEGConformer,
    }

    print("="*60)
    print("  Computational Efficiency Measurement")
    print("="*60)
    print(f"  Input shape: {INPUT_SHAPE}  (single-thread CPU)")
    print()

    os.makedirs(OUT_DIR, exist_ok=True)
    results = {}
    for name, cls in model_classes.items():
        print(f"  Measuring {name} ...")
        mflops, params = measure_flops(cls())      # fresh instance → no hook bleed
        latency        = measure_latency(cls())
        results[name]  = {
            'params':     int(params)      if params  is not None else None,
            'mflops':     round(mflops, 1) if mflops  is not None else None,
            'latency_ms': round(latency, 1),
        }
        params_str = f"{params:>10,}" if params else "       N/A"
        mflops_str = f"{mflops:>8.1f}" if mflops else "     N/A"
        print(f"    {name:20s}  {params_str} params  {mflops_str} MFLOPs  {latency:>6.1f} ms")

    out_path = os.path.join(OUT_DIR, 'efficiency.json')
    with open(out_path, 'w') as f:
        import json
        json.dump(results, f, indent=2)
    print(f"\nSaved to {out_path}")
```
