## Supplementary material for "Same pipelines, different answers: how evaluation design shapes EEG seizure prediction": Reproducibility archive (code, manifests and predictions): run_sensitivity_experiment_eegnet.py

```
import os
import json
import time
import numpy as np
import torch
import torch.nn as nn
from torch.optim import AdamW
from sklearn.metrics import roc_auc_score

# ─── Import your existing utilities (live in the src directory) ──────────────────
from data_utils import make_patient_splits, get_cross_patient_dataloaders
from eval_utils import find_youden_threshold, full_evaluate

# ─── Shared config ─────────────────────────────────────────────────────
DEVICE       = torch.device('cuda' if torch.cuda.is_available() else 'cpu')
N_CHANNELS   = 18
WIN          = 20 * 256
MAX_EPOCHS   = 100
PATIENCE     = 20
WEIGHT_DECAY = 1e-4

# Subset of seeds for the ablation. Spread across the 20-seed pool.
SENSITIVITY_SEEDS = [42, 1024, 4096, 9999, 16384]

# Three preprocessing configurations
PREPROCESS_CONFIGS = {
    'gap_0h': {
        'data_dir': r'D:\chbmit_preprocessed_gap_0h',
        'label':    'No postictal gap (most permissive)',
    },
    'gap_1h': {
        'data_dir': r'D:\chbmit_preprocessed_gap_1h',
        'label':    '1 h postictal gap (literature-common)',
    },
    'gap_4h': {
        'data_dir': r'D:\chbmit_preprocessed',          # pre-existing strict dir
        'label':    '4 h postictal gap (main results, strict)',
    },
}


# ══════════════════════════════════════════════════════════════════════
#  TCN architecture (kept available; not registered below so it won't run)
# ══════════════════════════════════════════════════════════════════════
class TemporalBlock(nn.Module):
    def __init__(self, in_ch, out_ch, kernel_size, dilation, dropout=0.2):
        super().__init__()
        padding = (kernel_size - 1) * dilation
        self.conv1 = nn.utils.weight_norm(nn.Conv1d(
            in_ch, out_ch, kernel_size, dilation=dilation, padding=padding))
        self.conv2 = nn.utils.weight_norm(nn.Conv1d(
            out_ch, out_ch, kernel_size, dilation=dilation, padding=padding))
        nn.init.normal_(self.conv1.weight_v, 0, 0.01); nn.init.ones_(self.conv1.weight_g)
        nn.init.normal_(self.conv2.weight_v, 0, 0.01); nn.init.ones_(self.conv2.weight_g)
        self.net = nn.Sequential(
            self.conv1, nn.ReLU(), nn.Dropout(dropout),
            self.conv2, nn.ReLU(), nn.Dropout(dropout),
        )
        self.residual = (nn.Conv1d(in_ch, out_ch, 1) if in_ch != out_ch else nn.Identity())
        self.relu = nn.ReLU()

    def forward(self, x):
        out = self.net(x)[:, :, :x.size(2)]
        return self.relu(out + self.residual(x))


class TCN(nn.Module):
    def __init__(self, n_channels=N_CHANNELS, n_filters=64, kernel_size=8,
                 dilations=(1, 2, 4, 8), dropout=0.2, n_classes=2):
        super().__init__()
        layers = []
        in_ch = n_channels
        for d in dilations:
            layers.append(TemporalBlock(in_ch, n_filters, kernel_size, d, dropout))
            in_ch = n_filters
        self.tcn = nn.Sequential(*layers)
        self.pool = nn.AdaptiveAvgPool1d(1)
        self.classifier = nn.Sequential(
            nn.Flatten(),
            nn.Linear(n_filters, 64), nn.ReLU(), nn.Dropout(dropout),
            nn.Linear(64, n_classes),
        )

    def forward(self, x):
        return self.classifier(self.pool(self.tcn(x)))


# ══════════════════════════════════════════════════════════════════════
#  EEGNet architecture  (matches your train_eegnet.ipynb exactly)
# ══════════════════════════════════════════════════════════════════════
class EEGNet(nn.Module):
    def __init__(self, n_channels=N_CHANNELS, n_times=WIN,
                 F1=8, D=2, kern_length=127, dropout=0.5, n_classes=2):
        super().__init__()
        F2 = F1 * D
        self.block1 = nn.Sequential(
            nn.Conv2d(1, F1, kernel_size=(1, kern_length),
                      padding=(0, kern_length // 2), bias=False),
            nn.BatchNorm2d(F1),
            nn.Conv2d(F1, F1 * D, kernel_size=(n_channels, 1),
                      groups=F1, bias=False),
            nn.BatchNorm2d(F1 * D),
            nn.ELU(),
            nn.AvgPool2d(kernel_size=(1, 4)),
            nn.Dropout(dropout),
        )
        self.block2 = nn.Sequential(
            nn.Conv2d(F2, F2, kernel_size=(1, 15),
                      padding=(0, 7), groups=F2, bias=False),
            nn.Conv2d(F2, F2, kernel_size=(1, 1), bias=False),
            nn.BatchNorm2d(F2),
            nn.ELU(),
            nn.AvgPool2d(kernel_size=(1, 8)),
            nn.Dropout(dropout),
        )
        with torch.no_grad():
            dummy = torch.zeros(1, 1, n_channels, n_times)
            flat = self.block2(self.block1(dummy)).view(1, -1).shape[1]
        self.classifier = nn.Linear(flat, n_classes)

    def forward(self, x):
        x = x.unsqueeze(1)
        x = self.block1(x)
        x = self.block2(x)
        x = x.view(x.size(0), -1)
        return self.classifier(x)


# ══════════════════════════════════════════════════════════════════════
#  Architecture registry - EEGNet only for this run
# ══════════════════════════════════════════════════════════════════════
# NOTE: TCN is intentionally commented out. The 15 TCN runs are already
#       complete and their JSONs (tcn_gap_*/results.json) are in use in
#       the manuscript. Registering TCN here would cause its outputs to
#       be regenerated with slightly different numbers due to cuDNN
#       non-determinism. Leave commented unless you deliberately want to
#       redo the full TCN sweep.
ARCHITECTURES = {
    # 'tcn': {
    #     'class':      TCN,
    #     'lr':         1e-3,
    #     'batch_size': 128,
    #     'label':      'TCN',
    # },
    'eegnet': {
        'class':      EEGNet,
        'lr':         1e-3,
        'batch_size': 128,
        'label':      'EEGNet',
    },
}


# ══════════════════════════════════════════════════════════════════════
#  Shared training helpers
# ══════════════════════════════════════════════════════════════════════
def train_one_epoch(model, loader, optimizer, criterion):
    model.train()
    total_loss = 0.0
    for x, y in loader:
        x, y = x.to(DEVICE), y.to(DEVICE)
        optimizer.zero_grad()
        loss = criterion(model(x), y)
        loss.backward()
        nn.utils.clip_grad_norm_(model.parameters(), max_norm=1.0)
        optimizer.step()
        total_loss += loss.item() * len(y)
    return total_loss / len(loader.dataset)


@torch.no_grad()
def collect_probs(model, loader):
    model.eval()
    probs, labels = [], []
    for x, y in loader:
        x = x.to(DEVICE)
        p = torch.softmax(model(x), dim=1)[:, 1].cpu().numpy()
        probs.append(p); labels.append(y.numpy())
    return np.concatenate(probs), np.concatenate(labels)


def run_seed(arch_name, seed, data_dir, out_dir):
    """Train one model of given architecture on given dataset, one seed."""
    arch_cfg = ARCHITECTURES[arch_name]
    ModelClass = arch_cfg['class']
    lr         = arch_cfg['lr']
    batch_size = arch_cfg['batch_size']

    train_pts, val_pts, test_pts = make_patient_splits(seed)
    train_loader, val_loader, test_loader, *_ = get_cross_patient_dataloaders(
        data_dir, train_pts, val_pts, test_pts,
        batch_size=batch_size, seed=seed)

    model     = ModelClass().to(DEVICE)
    optimizer = AdamW(model.parameters(), lr=lr, weight_decay=WEIGHT_DECAY)
    scheduler = torch.optim.lr_scheduler.ReduceLROnPlateau(
        optimizer, mode='max', factor=0.5, patience=5, min_lr=1e-7)
    criterion = nn.CrossEntropyLoss()

    best_val_auc  = 0.0
    best_state    = {k: v.cpu().clone() for k, v in model.state_dict().items()}
    patience_left = PATIENCE

    for epoch in range(1, MAX_EPOCHS + 1):
        _ = train_one_epoch(model, train_loader, optimizer, criterion)
        val_probs, val_labels = collect_probs(model, val_loader)
        val_auc = roc_auc_score(val_labels, val_probs)
        scheduler.step(val_auc)

        if val_auc > best_val_auc:
            best_val_auc  = val_auc
            best_state    = {k: v.cpu().clone() for k, v in model.state_dict().items()}
            patience_left = PATIENCE
        else:
            patience_left -= 1
            if patience_left == 0:
                break

    model.load_state_dict(best_state); model.to(DEVICE)
    val_probs, val_labels = collect_probs(model, val_loader)
    threshold = find_youden_threshold(val_labels, val_probs)
    test_probs, test_labels = collect_probs(model, test_loader)
    m = full_evaluate(test_labels, test_probs, threshold, stride_s=300)

    torch.save(best_state, os.path.join(out_dir, f'seed{seed}_best.pt'))
    return {
        'seed': int(seed),
        'test_auc': float(m['auc']),
        'test_sen': float(m['sensitivity']),
        'test_spe': float(m['specificity']),
        'test_precision': float(m['precision']),
        'test_f1': float(m['f1']),
        'far': float(m['far']),
        'event_sensitivity': float(m['event_sensitivity']),
        'n_events': int(m['n_events']),
        'threshold': float(m['threshold']),
        'best_val_auc': float(best_val_auc),
    }


# ══════════════════════════════════════════════════════════════════════
#  Main loop - {EEGNet} × 3 configs × 5 seeds = 15 runs
# ══════════════════════════════════════════════════════════════════════
def main():
    t_global = time.time()

    # Announce scope so there's no ambiguity about what will be run
    archs_to_run = list(ARCHITECTURES.keys())
    total_runs = len(archs_to_run) * len(PREPROCESS_CONFIGS) * len(SENSITIVITY_SEEDS)
    print(f'Architectures registered for this run: {archs_to_run}')
    print(f'Total runs: {len(archs_to_run)} × {len(PREPROCESS_CONFIGS)} × '
          f'{len(SENSITIVITY_SEEDS)} = {total_runs}\n')

    # Verify all 3 preprocessed dirs exist before starting
    print('Checking preprocessed data directories...')
    missing = []
    for cfg_name, cfg in PREPROCESS_CONFIGS.items():
        if not os.path.isdir(cfg['data_dir']):
            missing.append(f"{cfg_name}: {cfg['data_dir']}")
    if missing:
        print('\nERROR: the following directories are missing:')
        for m in missing:
            print(f'  {m}')
        print('\nRun preprocess_chbmit_sensitivity.py first for the missing configs.')
        return
    print('  All three preprocessed dirs found.\n')

    # Warn if any output JSON already exists for the registered archs
    existing = []
    for arch_name in ARCHITECTURES:
        for cfg_name in PREPROCESS_CONFIGS:
            out_dir = os.path.join(r'D:\seizure_results', f'{arch_name}_{cfg_name}')
            results_path = os.path.join(out_dir, 'results.json')
            if os.path.isfile(results_path):
                existing.append(results_path)
    if existing:
        print('WARNING: the following output JSON files already exist and will be '
              'OVERWRITTEN:')
        for p in existing:
            print(f'  {p}')
        print('(TCN JSONs in tcn_gap_* dirs are NOT in this list and are safe.)')
        ans = input('Proceed [y/N]: ').strip().lower()
        if ans != 'y':
            print('Aborted.')
            return
        print()

    all_results = {}   # {(arch, cfg): [per-seed results]}

    for arch_name in ARCHITECTURES:
        for cfg_name, cfg in PREPROCESS_CONFIGS.items():
            key = (arch_name, cfg_name)
            print('\n' + '=' * 70)
            print(f'  {ARCHITECTURES[arch_name]["label"]}  ×  {cfg_name}')
            print(f'  ({cfg["label"]})')
            print('=' * 70)

            out_dir = os.path.join(r'D:\seizure_results', f'{arch_name}_{cfg_name}')
            os.makedirs(out_dir, exist_ok=True)

            results = []
            for seed in SENSITIVITY_SEEDS:
                t0 = time.time()
                print(f'\n  → Seed {seed}')
                r = run_seed(arch_name, seed, cfg['data_dir'], out_dir)
                dt = time.time() - t0
                print(f'    AUC={r["test_auc"]:.4f}  FAR={r["far"]:.2f}/h  '
                      f'Sen={r["test_sen"]:.3f}  Spec={r["test_spe"]:.3f}  '
                      f'EvtSen={r["event_sensitivity"]:.3f}  ({dt:.0f} s)')
                results.append(r)

            results_path = os.path.join(out_dir, 'results.json')
            with open(results_path, 'w') as f:
                json.dump(results, f, indent=2)
            print(f'\n  Saved to {results_path}')
            all_results[key] = results

    # ─── Final summary table ───────────────────────────────────────────
    total_time = time.time() - t_global
    print('\n\n' + '=' * 70)
    print(f'ALL EXPERIMENTS COMPLETE  (total time: {total_time/60:.1f} min)')
    print('=' * 70)
    print(f'\n{"Architecture":<12s}{"Config":<10s}  {"AUC":<18s}  '
          f'{"FAR (/h)":<14s}  {"EvtSen":<15s}')
    print('-' * 70)
    for (arch, cfg_name), results in all_results.items():
        aucs = np.array([r['test_auc']          for r in results])
        fars = np.array([r['far']               for r in results])
        ess  = np.array([r['event_sensitivity'] for r in results])
        print(f'{ARCHITECTURES[arch]["label"]:<12s}'
              f'{cfg_name:<10s}  '
              f'{aucs.mean():.3f} +/- {aucs.std(ddof=1):.3f}   '
              f'{fars.mean():.2f} +/- {fars.std(ddof=1):.2f}   '
              f'{ess.mean():.3f} +/- {ess.std(ddof=1):.3f}')

    # ─── Sanity-check banner ───────────────────────────────────────────
    print('\n' + '=' * 70)
    print('SANITY CHECK - compare to published Table 3 (20-seed PI):')
    print('=' * 70)

    def _check(arch, cfg_name, target_mean, target_sd):
        results = all_results.get((arch, cfg_name))
        if not results:
            return  # skip (arch not in ARCHITECTURES this run)
        aucs = np.array([r['test_auc'] for r in results])
        mean = aucs.mean()
        ok = abs(mean - target_mean) < target_sd
        flag = 'OK' if ok else '[WARN]  CHECK'
        print(f'  {arch:<8s} {cfg_name:<10s}: observed {mean:.3f} +/- {aucs.std(ddof=1):.3f}  '
              f'|  expected ~ {target_mean:.3f} +/- {target_sd:.3f}  ({flag})')

    _check('tcn',    'gap_4h', 0.574, 0.059)   # skipped when tcn not registered
    _check('eegnet', 'gap_4h', 0.564, 0.072)

    print('\nReview these JSON files:')
    for arch in ARCHITECTURES:
        for cfg_name in PREPROCESS_CONFIGS:
            path = os.path.join(r'D:\seizure_results',
                                f'{arch}_{cfg_name}', 'results.json')
            print(f'  {path}')
    print('\nIf the sanity-check row is off by more than 1sd, do not trust 0h/1h numbers;')
    print('review the full terminal output before proceeding.')


if __name__ == '__main__':
    main()
```
