## Supplementary material for "Same pipelines, different answers: how evaluation design shapes EEG seizure prediction": Reproducibility archive (code, manifests and predictions): train_wideband.py

```
"""
train_wideband.py

Train TCN and EEGNet on the wideband-preprocessed dataset (0.5-80 Hz),
5 seeds per architecture, to support the frequency-range sensitivity
analysis in Work B (Section 4.12 of the revised manuscript).

Scope rationale (matches the postictal-gap ablation in Section 4.11)
-------------------------------------------------------------------
  - Two architectures only: TCN (best PI performer, 245K params)
    and EEGNet (most compact deep model, 7K params). Sampling two
    PI-competitive architectures at opposite ends of the capacity
    spectrum lets us jointly test whether wideband helps regardless of
    model class; if both converge on the same verdict, we rule out an
    architecture-specific interaction with high-frequency content.
  - Five seeds per (architecture, dataset) combination: the same five
    seeds used in the postictal-gap ablation, drawn from the full 20-
    seed pool to match partition composition exactly.

Paired comparison design
------------------------
For each architecture, we train once on the baseline 0.5-40 Hz data
(these checkpoints and metrics already exist in D:/seizure_results/
{tcn,eegnet}/) and again on the wideband 0.5-80 Hz data with the same
5 seeds. Seeds are MATCHED: seed 42 on wideband is paired with seed 42
on baseline, etc. Work B's paired Wilcoxon test then isolates the
marginal effect of adding 40-80 Hz content with patient-partition
composition held fixed.

Inputs
------
  - Wideband preprocessed data from preprocess_chbmit_wideband.py:
        D:/chbmit_preprocessed_wideband/{pid}_X.npy
        D:/chbmit_preprocessed_wideband/{pid}_y.npy
  - Shared utilities: data_utils.py, eval_utils.py, models.py

Outputs
-------
  D:/seizure_results/tcn_wideband/     seed{N}_best.pt, results.json
  D:/seizure_results/eegnet_wideband/  seed{N}_best.pt, results.json

Both results.json files have the same schema as the main-tier results
(20-column per-seed summary), so downstream analysis in
work_B_wideband_analysis.py can load them identically.

Usage
-----
    conda activate seizure_prediction
    cd D:\\seizure_prediction_benchmark_github

    # Run both in one go (~4-6 hours on RTX 3070):
    python run.py scripts\\training\\train_wideband.py --arch both

    # Or one at a time (same wall-clock total):
    python run.py scripts\\training\\train_wideband.py --arch tcn
    python run.py scripts\\training\\train_wideband.py --arch eegnet

The script is RESUMABLE: any (arch, seed) whose seed{N}_best.pt already
exists in the target OUT_DIR is skipped. To re-run a single seed, delete
its .pt file first.

Why a script, not notebooks
---------------------------
Kept as a plain .py so the run can be launched, left overnight, and
redirected to a log file without Jupyter overhead. Model definitions
come from models.py (the same module imported by the notebooks), so
there is no duplication of architecture code.
"""

import os
import json
import time
import argparse
from pathlib import Path

import numpy as np
import torch
import torch.nn as nn
from torch.optim import AdamW
from sklearn.metrics import roc_auc_score

from data_utils import get_cross_patient_dataloaders, make_patient_splits
from eval_utils import find_youden_threshold, full_evaluate
from models     import TCN, EEGNet


# =============================================================================
# CONFIGURATION
# =============================================================================

# Wideband-preprocessed dataset (output of preprocess_chbmit_wideband.py)
WIDE_DATA_DIR = r'D:\chbmit_preprocessed_wideband'

# Output roots for each architecture's wideband run
OUT_ROOTS = {
    'tcn':    r'D:\seizure_results\tcn_wideband',
    'eegnet': r'D:\seizure_results\eegnet_wideband',
}

# Match the 5-seed subset used in postictal-gap ablation (Section 4.11)
SEEDS_WIDE = [42, 1024, 4096, 9999, 16384]

# Training hyperparameters per architecture - IDENTICAL to the baseline
# notebooks (train_tcn.ipynb and train_eegnet.ipynb) so the only axis
# that varies is the preprocessing band.
HPARAMS = {
    'tcn': dict(
        model_cls   = TCN,
        batch_size  = 128,
        max_epochs  = 100,
        patience    = 20,
        lr          = 1e-3,
        weight_decay= 1e-4,
    ),
    'eegnet': dict(
        model_cls   = EEGNet,
        batch_size  = 128,
        max_epochs  = 100,
        patience    = 20,
        lr          = 1e-3,
        weight_decay= 1e-4,
    ),
}

DEVICE = torch.device('cuda' if torch.cuda.is_available() else 'cpu')


# =============================================================================
# Training core (identical to the baseline notebooks)
# =============================================================================

def train_one_epoch(model, loader, optimizer, criterion):
    model.train()
    total_loss = 0.0
    for x, y in loader:
        x, y = x.to(DEVICE), y.to(DEVICE)
        optimizer.zero_grad()
        loss = criterion(model(x), y)
        loss.backward()
        nn.utils.clip_grad_norm_(model.parameters(), max_norm=1.0)
        optimizer.step()
        total_loss += loss.item() * len(y)
    return total_loss / len(loader.dataset)


@torch.no_grad()
def collect_probs(model, loader):
    model.eval()
    all_probs, all_labels = [], []
    for x, y in loader:
        logits = model(x.to(DEVICE))
        probs  = torch.softmax(logits, dim=1)[:, 1].cpu().numpy()
        all_probs.append(probs)
        all_labels.append(y.numpy())
    return np.concatenate(all_probs), np.concatenate(all_labels)


def run_seed(seed, arch, out_dir, data_dir):
    """Train one seed; returns the per-seed metrics dict (or None if skipped)."""
    ckpt_path = os.path.join(out_dir, f'seed{seed}_best.pt')
    if os.path.exists(ckpt_path):
        print(f"  [skip] {arch} seed={seed}: checkpoint already exists")
        return None

    h = HPARAMS[arch]
    print(f"\n{'='*60}")
    print(f"  {arch.upper()}  seed={seed}  (wideband 0.5-80 Hz)")
    print(f"{'='*60}")

    # Build loaders - using wideband data dir!
    train_pts, val_pts, test_pts = make_patient_splits(seed)
    (train_loader, val_loader, test_loader,
     n_train, n_val, n_test,
     n_pre, n_inter) = get_cross_patient_dataloaders(
         data_dir, train_pts, val_pts, test_pts,
         batch_size=h['batch_size'], seed=seed)

    _bx, _by = next(iter(train_loader))
    _n1 = int(_by.sum())
    print(f"  Batch check : {_n1}/{len(_by)} pre-ictal ({100*_n1/len(_by):.0f}%)")
    del _bx, _by

    # Build model
    model     = h['model_cls']().to(DEVICE)
    n_params  = sum(p.numel() for p in model.parameters() if p.requires_grad)
    print(f"  Trainable parameters: {n_params:,}")

    optimizer = AdamW(model.parameters(),
                      lr=h['lr'], weight_decay=h['weight_decay'])
    scheduler = torch.optim.lr_scheduler.ReduceLROnPlateau(
        optimizer, mode='max', factor=0.5, patience=5, min_lr=1e-7)
    criterion = nn.CrossEntropyLoss()

    best_val_auc  = 0.0
    best_state    = {k: v.cpu().clone() for k, v in model.state_dict().items()}
    patience_left = h['patience']

    t_start = time.time()
    for epoch in range(1, h['max_epochs'] + 1):
        train_loss = train_one_epoch(model, train_loader, optimizer, criterion)
        val_probs, val_labels = collect_probs(model, val_loader)
        val_auc = roc_auc_score(val_labels, val_probs)
        scheduler.step(val_auc)
        current_lr = optimizer.param_groups[0]['lr']

        print(f"  Epoch {epoch:3d} | loss {train_loss:.4f} | "
              f"val AUC {val_auc:.4f} | lr {current_lr:.2e}")

        if val_auc > best_val_auc:
            best_val_auc  = val_auc
            best_state    = {k: v.cpu().clone() for k, v in model.state_dict().items()}
            patience_left = h['patience']
        else:
            patience_left -= 1
            if patience_left == 0:
                print(f"  Early stopping at epoch {epoch}.")
                break

    elapsed = time.time() - t_start

    model.load_state_dict(best_state)
    model.to(DEVICE)

    val_probs, val_labels = collect_probs(model, val_loader)
    threshold = find_youden_threshold(val_labels, val_probs)

    test_probs, test_labels = collect_probs(model, test_loader)
    m = full_evaluate(test_labels, test_probs, threshold, stride_s=300)

    print(f"\n  [{arch} seed={seed}]  "
          f"AUC {m['auc']:.4f} | Sen {m['sensitivity']:.4f} | "
          f"Spe {m['specificity']:.4f} | FAR {m['far']:.3f}/h | "
          f"EvtSen {m['event_sensitivity']:.3f} ({m['n_events']} events) | "
          f"[{elapsed/60:.1f} min]")

    # Save checkpoint
    torch.save(best_state, ckpt_path)

    return {
        'seed':               seed,
        'test_auc':           m['auc'],
        'test_sen':           m['sensitivity'],
        'test_spe':           m['specificity'],
        'test_precision':     m['precision'],
        'test_f1':            m['f1'],
        'far':                m['far'],
        'event_sensitivity':  m['event_sensitivity'],
        'n_events':           m['n_events'],
        'threshold':          m['threshold'],
        'best_val_auc':       best_val_auc,
    }


# =============================================================================
# Arch runner
# =============================================================================

def run_arch(arch):
    out_dir = OUT_ROOTS[arch]
    os.makedirs(out_dir, exist_ok=True)

    print("\n" + "#" * 70)
    print(f"#  {arch.upper()} wideband training")
    print(f"#  data  : {WIDE_DATA_DIR}")
    print(f"#  out   : {out_dir}")
    print(f"#  seeds : {SEEDS_WIDE}")
    print("#" * 70)

    all_results = []

    # If results.json already has entries, load them so skipped seeds still
    # end up in the final file
    results_path = os.path.join(out_dir, 'results.json')
    if os.path.exists(results_path):
        with open(results_path, 'r') as f:
            all_results = json.load(f)
        seeds_done = {r['seed'] for r in all_results}
    else:
        seeds_done = set()

    for s in SEEDS_WIDE:
        result = run_seed(s, arch, out_dir, WIDE_DATA_DIR)
        if result is not None:
            # Remove any stale row for this seed and add the fresh one
            all_results = [r for r in all_results if r['seed'] != s]
            all_results.append(result)
            # Persist after every seed - guards against interruption
            with open(results_path, 'w') as _f:
                json.dump(
                    [{k: (int(v) if k in ('seed', 'n_events') else float(v))
                      for k, v in r.items()}
                     for r in all_results],
                    _f, indent=2,
                )
        elif s in seeds_done:
            pass  # already summarised
        # Free GPU memory
        if DEVICE.type == 'cuda':
            torch.cuda.empty_cache()

    print(f"\n{arch.upper()} done.  Results -> {results_path}")
    return all_results


# =============================================================================
# Main
# =============================================================================

def main():
    parser = argparse.ArgumentParser()
    parser.add_argument('--arch', choices=['tcn', 'eegnet', 'both'],
                        default='both',
                        help='Architecture to train (default: both)')
    args = parser.parse_args()

    print(f"Device: {DEVICE}")
    if DEVICE.type == 'cuda':
        print(f"GPU   : {torch.cuda.get_device_name(0)}")
        print(f"VRAM  : {torch.cuda.get_device_properties(0).total_memory / 1024**3:.1f} GB")

    if not os.path.exists(WIDE_DATA_DIR):
        raise FileNotFoundError(
            f"Wideband dataset not found: {WIDE_DATA_DIR}\n"
            f"Run preprocess_chbmit_wideband.py first."
        )

    # Basic sanity check: at least one wideband patient file
    files = [f for f in os.listdir(WIDE_DATA_DIR) if f.endswith('_X.npy')]
    print(f"Wideband dataset: {len(files)} patient _X.npy files found")
    if not files:
        raise FileNotFoundError(f"No _X.npy files in {WIDE_DATA_DIR}")

    archs = ['tcn', 'eegnet'] if args.arch == 'both' else [args.arch]
    global_t0 = time.time()
    for arch in archs:
        run_arch(arch)

    print(f"\n{'='*70}")
    print(f"TOTAL wall time: {(time.time() - global_t0) / 3600:.2f} hours")
    print('='*70)


if __name__ == '__main__':
    main()
```
