## Supplementary material for "Same pipelines, different answers: how evaluation design shapes EEG seizure prediction": Reproducibility archive (code, manifests and predictions): data_utils.py

```
import os
import numpy as np
import torch
from torch.utils.data import Dataset, DataLoader, WeightedRandomSampler

from splits import (
    SEEDS,
    SUBJECT_GROUPS,
    VALID_PATIENTS,
    make_patient_splits,
    make_subject_splits,
)

#
# Constants
#
WIN = 20 * 256  # 5120 samples per 20-second window

DATA_DIR = os.environ.get("CHBMIT_PREPROCESSED_DIR", r"D:\chbmit_preprocessed")


#
# Dataset
#
class SeizureDataset(Dataset):
    def __init__(self, patient_list, data_dir=DATA_DIR):
        self.data_arrays  = []
        sample_map_list   = []
        labels_list       = []
        mmap_idx          = 0

        self._patient_names = []   # names of successfully loaded patients (mmap_idx order)

        for p in patient_list:
            x_path = os.path.join(data_dir, f"{p}_X.npy")
            y_path = os.path.join(data_dir, f"{p}_y.npy")

            if not (os.path.exists(x_path) and os.path.exists(y_path)):
                print(f"  [skip] {p}: file not found")
                continue

            y_data = np.load(y_path)
            n      = len(y_data)

            self._patient_names.append(p)
            self.data_arrays.append(np.load(x_path))

            sample_map_list.append(
                np.column_stack((
                    np.full(n, mmap_idx, dtype=np.int32),
                    np.arange(n,         dtype=np.int32),
                ))
            )
            labels_list.append(y_data)
            mmap_idx += 1

        if sample_map_list:
            self.sample_map = np.concatenate(sample_map_list, axis=0)
            self.labels     = np.concatenate(labels_list,     axis=0)
        else:
            print("  [warning] no valid patients found - empty dataset")
            self.sample_map = np.empty((0, 2), dtype=np.int32)
            self.labels     = np.empty(0,      dtype=np.int8)

    def __len__(self):
        return len(self.sample_map)

    def __getitem__(self, idx):
        p_idx, local_idx = self.sample_map[idx]
        x = torch.from_numpy(self.data_arrays[p_idx][local_idx].copy()).float()
        y = torch.tensor(int(self.labels[idx])).long()
        return x, y

    @property
    def patient_ids(self):
        """String array (length = len(dataset)) mapping each sample to its patient name."""
        names = np.array(self._patient_names)
        return names[self.sample_map[:, 0]]

    def summary(self):
        n_pre   = int((self.labels == 1).sum())
        n_inter = int((self.labels == 0).sum())
        ratio   = f"1:{n_inter // n_pre}" if n_pre > 0 else "N/A"
        return {
            "total":  len(self.labels),
            "pre":    n_pre,
            "inter":  n_inter,
            "ratio":  ratio,
        }


#
# Sampler
#
def _make_weighted_sampler(labels):
    n_inter = int((labels == 0).sum())
    n_pre   = int((labels == 1).sum())
    if n_pre == 0:
        raise ValueError("No pre-ictal samples in training set.")
    weights = np.where(labels == 1, n_inter / n_pre, 1.0).astype(np.float32)
    return WeightedRandomSampler(
        weights     = torch.from_numpy(weights),
        num_samples = len(weights),
        replacement = True,
    )


#
# DataLoader factory
#
def get_cross_patient_dataloaders(
        data_dir, train_pts, val_pts, test_pts,
        batch_size=128, seed=42):
    torch.manual_seed(seed)
    np.random.seed(seed)

    pin = torch.cuda.is_available()
    n_workers = 0

    print(f"\n[seed={seed}]  train={len(train_pts)}pts  "
          f"val={len(val_pts)}pts  test={len(test_pts)}pts")

    train_set = SeizureDataset(train_pts, data_dir)
    val_set   = SeizureDataset(val_pts,   data_dir)
    test_set  = SeizureDataset(test_pts,  data_dir)

    s = train_set.summary()
    print(f"  train  total={s['total']}  pre={s['pre']}  inter={s['inter']}  ratio={s['ratio']}")
    s = val_set.summary()
    print(f"  val    total={s['total']}  pre={s['pre']}  inter={s['inter']}")
    s = test_set.summary()
    print(f"  test   total={s['total']}  pre={s['pre']}  inter={s['inter']}")

    sampler = _make_weighted_sampler(train_set.labels)

    train_loader = DataLoader(train_set, batch_size=batch_size,
                              sampler=sampler, num_workers=n_workers, pin_memory=pin)
    val_loader   = DataLoader(val_set,   batch_size=batch_size,
                              shuffle=False, num_workers=n_workers, pin_memory=pin)
    test_loader  = DataLoader(test_set,  batch_size=batch_size,
                              shuffle=False, num_workers=n_workers, pin_memory=pin)

    n_train_pre   = int((train_set.labels == 1).sum())
    n_train_inter = int((train_set.labels == 0).sum())

    return (train_loader, val_loader, test_loader,
            len(train_set), len(val_set), len(test_set),
            n_train_pre, n_train_inter)


def get_dataloaders_for_seed(seed, data_dir=DATA_DIR, batch_size=128):
    train_pts, val_pts, test_pts = make_patient_splits(seed)
    return get_cross_patient_dataloaders(
        data_dir, train_pts, val_pts, test_pts,
        batch_size=batch_size, seed=seed,
    )
```
