## Supplementary material for "Same pipelines, different answers: how evaluation design shapes EEG seizure prediction": Reproducibility archive (code, manifests and predictions): data_utils_leaky.py

```
import os
import numpy as np
import torch
from sklearn.model_selection import StratifiedKFold
from torch.utils.data import Dataset, DataLoader, WeightedRandomSampler

from data_utils import DATA_DIR, VALID_PATIENTS, _make_weighted_sampler

INTERICTAL_KEEP_RATIO = 0.20  # 只保留20% interictal，节省内存


class FlatSeizureDataset(Dataset):
    def __init__(self, X, y):
        self.X = X
        self.y = y

    def __len__(self):
        return len(self.y)

    def __getitem__(self, idx):
        x = torch.from_numpy(self.X[idx].copy()).float()
        y = torch.tensor(int(self.y[idx])).long()
        return x, y


class IndexedSeizureDataset(Dataset):
    """Does NOT copy X/y - stores indices only to avoid peak RAM doubling."""
    def __init__(self, X, y, indices):
        self.X       = X
        self.y       = y[indices]      # y is tiny (int8/bool), copy is fine
        self.indices = indices

    def __len__(self):
        return len(self.indices)

    def __getitem__(self, idx):
        x = torch.from_numpy(self.X[self.indices[idx]].copy()).float()
        y = torch.tensor(int(self.y[idx])).long()
        return x, y


def _load_all_patients(data_dir=DATA_DIR, patients=None,
                       interictal_ratio=INTERICTAL_KEEP_RATIO, seed=42):
    if patients is None:
        patients = VALID_PATIENTS

    rng = np.random.RandomState(seed)
    X_list, y_list = [], []

    for p in patients:
        x_path = os.path.join(data_dir, f"{p}_X.npy")
        y_path = os.path.join(data_dir, f"{p}_y.npy")
        if not (os.path.exists(x_path) and os.path.exists(y_path)):
            print(f"  [skip] {p}: file not found")
            continue

        y = np.load(y_path)
        x = np.load(x_path)

        # 保留所有 preictal
        pre_idx   = np.where(y == 1)[0]
        # 随机抽取 interictal_ratio 的 interictal
        inter_idx = np.where(y == 0)[0]
        n_keep    = max(1, int(len(inter_idx) * interictal_ratio))
        inter_idx = rng.choice(inter_idx, size=n_keep, replace=False)

        keep = np.sort(np.concatenate([pre_idx, inter_idx]))
        X_list.append(x[keep])
        y_list.append(y[keep])
        print(f"  [loaded] {p}  pre={len(pre_idx)}  inter_kept={len(inter_idx)}")

    X = np.concatenate(X_list, axis=0)
    y = np.concatenate(y_list, axis=0)
    est_gb = X.nbytes / 1e9
    print(f"  [total] {len(y)} windows  pre={(y==1).sum()}  "
          f"inter={(y==0).sum()}  est={est_gb:.1f} GB")
    return X, y


def get_leaky_dataloaders_for_seed(seed, data_dir=DATA_DIR,
                                   batch_size=128, n_splits=5):
    """
    Leaky random k-fold split. Windows from the same patient CAN appear in
    both train and test - intentional to replicate literature leakage.
    """
    np.random.seed(seed)
    torch.manual_seed(seed)

    print(f"\n[LEAKY seed={seed}] Loading all patients...")
    X, y = _load_all_patients(data_dir, seed=seed)

    skf   = StratifiedKFold(n_splits=n_splits, shuffle=True, random_state=seed)
    folds = list(skf.split(X, y))

    _, test_idx = folds[0]
    _, val_idx  = folds[1]
    train_idx   = np.concatenate([tr for tr, _ in folds[2:]])

    print(f"  split -> train={len(train_idx)}  val={len(val_idx)}  test={len(test_idx)}")

    train_set = IndexedSeizureDataset(X, y, train_idx)
    val_set   = IndexedSeizureDataset(X, y, val_idx)
    test_set  = IndexedSeizureDataset(X, y, test_idx)
    # X/y stay alive (referenced by datasets); no extra copy made

    pin     = torch.cuda.is_available()
    sampler = _make_weighted_sampler(train_set.y)

    train_loader = DataLoader(train_set, batch_size=batch_size,
                              sampler=sampler, num_workers=0, pin_memory=pin)
    val_loader   = DataLoader(val_set,   batch_size=batch_size,
                              shuffle=False, num_workers=0, pin_memory=pin)
    test_loader  = DataLoader(test_set,  batch_size=batch_size,
                              shuffle=False, num_workers=0, pin_memory=pin)

    n_train_pre   = int((train_set.y == 1).sum())
    n_train_inter = int((train_set.y == 0).sum())

    return (train_loader, val_loader, test_loader,
            len(train_set), len(val_set), len(test_set),
            n_train_pre, n_train_inter)
```
