## Supplementary material for "Same pipelines, different answers: how evaluation design shapes EEG seizure prediction": Reproducibility archive (code, manifests and predictions): eval_utils.py

```
"""
eval_utils.py - Shared evaluation functions for seizure prediction benchmarking.

Changes from original per-notebook evaluate():
  1. Youden-optimal threshold (selected on val set, applied to test set)
  2. Precision (PPV) added
  3. Event-level sensitivity added
  4. Consistent FPD_300 cadence adjustment (interictal sampling interval)

Usage in training notebooks:
    from eval_utils import find_youden_threshold, evaluate_at_threshold, fpd_per_hour
"""

import numpy as np
from sklearn.metrics import roc_auc_score, roc_curve, f1_score, confusion_matrix, precision_score


#
# Threshold selection
#
def find_youden_threshold(y_true, y_prob):
    """
    Find the classification threshold that maximises the Youden index
    (J = sensitivity + specificity - 1) on a given dataset.

    Parameters
    ----------
    y_true : array-like, shape (n,)
        Binary labels (0 = interictal, 1 = preictal).
    y_prob : array-like, shape (n,)
        Predicted probabilities for the positive class.

    Returns
    -------
    best_threshold : float
    """
    if roc_auc_score(y_true, y_prob) < 0.5:
        return 0.5  # classifier worse than random; fall back to neutral threshold
    fpr, tpr, thresholds = roc_curve(y_true, y_prob)
    j_scores = tpr - fpr   # Youden's J = sensitivity - (1 - specificity) = tpr - fpr
    best_idx = np.argmax(j_scores)
    return float(thresholds[best_idx])


#
# Main evaluation (works with raw probabilities, not models)
#
def evaluate_at_threshold(y_true, y_prob, threshold):
    """
    Compute all discrimination metrics at a given threshold.

    Parameters
    ----------
    y_true : ndarray, shape (n,)
    y_prob : ndarray, shape (n,)
    threshold : float

    Returns
    -------
    dict with keys: auc, sensitivity, specificity, precision, f1
    """
    y_true = np.asarray(y_true)
    y_prob = np.asarray(y_prob)
    y_pred = (y_prob >= threshold).astype(int)

    auc = roc_auc_score(y_true, y_prob)
    f1  = f1_score(y_true, y_pred, zero_division=0)
    prec = precision_score(y_true, y_pred, zero_division=0)

    tn, fp, fn, tp = confusion_matrix(y_true, y_pred, labels=[0, 1]).ravel()
    sensitivity = tp / (tp + fn) if (tp + fn) > 0 else 0.0
    specificity = tn / (tn + fp) if (tn + fp) > 0 else 0.0

    return {
        'auc':         float(auc),
        'sensitivity': float(sensitivity),
        'specificity': float(specificity),
        'precision':   float(prec),
        'f1':          float(f1),
        'threshold':   float(threshold),
    }


#
# False-positive window-decision rate
#
def fpd_per_hour(y_true, y_prob, threshold, stride_s=300):
    """
    Cadence-adjusted false-positive window decisions per nominal hour.

    stride_s = 300 because interictal windows are sampled every 5 minutes
    in the preprocessing pipeline (INTER_ICTAL_STEP = 5 * 60 * 256).
    Each interictal window therefore represents 300 seconds of monitoring.

    This is not an alarm rate: no temporal smoothing, merging, refractory
    period, or time-in-warning policy is applied. In the manuscript this
    sampled-window quantity is denoted FPD_300/h.

    Parameters
    ----------
    y_true : ndarray, shape (n,)
    y_prob : ndarray, shape (n,)
    threshold : float
    stride_s : int
        Seconds of recording represented by each interictal window.

    Returns
    -------
    fpd : float   (false-positive window decisions per nominal hour)
    """
    y_true = np.asarray(y_true)
    y_prob = np.asarray(y_prob)
    y_pred = (y_prob >= threshold).astype(int)

    mask_inter = (y_true == 0)
    n_inter = mask_inter.sum()
    n_false = ((y_pred == 1) & mask_inter).sum()

    if n_inter == 0:
        return float('nan')

    interictal_hours = (n_inter * stride_s) / 3600
    return float(n_false / interictal_hours)


def false_alarm_rate(y_true, y_prob, threshold, stride_s=300):
    """Backward-compatible alias for :func:`fpd_per_hour`.

    Earlier scripts used ``far`` as the field name. The value is a sampled
    false-positive window-decision rate, not a continuous-stream alarm rate.
    """
    return fpd_per_hour(y_true, y_prob, threshold, stride_s)


#
# Event-level sensitivity
#
def event_level_sensitivity(y_true, y_prob, threshold):
    """
    Event-level sensitivity: fraction of seizure events successfully predicted.

    A seizure event is defined as a contiguous run of preictal labels (y=1)
    in the sequential test data. An event is 'successfully predicted' if
    at least one window within that run exceeds the threshold.

    This approximation works because the preprocessed data stores windows
    in temporal order, and different seizure events are separated by
    interictal (y=0) or discarded (y=-1, excluded) windows.

    Parameters
    ----------
    y_true : ndarray, shape (n,)
    y_prob : ndarray, shape (n,)
    threshold : float

    Returns
    -------
    event_sen : float
    n_events  : int   (total seizure events in test set)
    """
    y_true = np.asarray(y_true)
    y_prob = np.asarray(y_prob)
    y_pred = (y_prob >= threshold).astype(int)

    # Find contiguous runs of preictal windows (label=1)
    is_pre = (y_true == 1).astype(int)
    # Detect run boundaries: diff != 0 indicates transition
    diff = np.diff(is_pre, prepend=0, append=0)
    run_starts = np.where(diff == 1)[0]   # 0→1 transitions
    run_ends   = np.where(diff == -1)[0]  # 1→0 transitions

    n_events = len(run_starts)
    if n_events == 0:
        return 0.0, 0

    n_predicted = 0
    for s, e in zip(run_starts, run_ends):
        # Check if any window in this preictal run was predicted positive
        if y_pred[s:e].any():
            n_predicted += 1

    return float(n_predicted / n_events), n_events


#
# Per-patient evaluation
#
def per_patient_evaluate(y_true, y_prob, patient_ids, threshold, stride_s=300):
    """
    Compute AUC, Sensitivity, and FAR independently for each patient.

    Parameters
    ----------
    y_true       : ndarray, shape (n,)
    y_prob       : ndarray, shape (n,)
    patient_ids  : array-like of str, shape (n,) - patient name per sample.
                   Obtain via ``test_loader.dataset.patient_ids``.
    threshold    : float
    stride_s     : int

    Returns
    -------
    per_pt : dict[str, dict]
        Keys are patient names; values have keys: auc, sensitivity, far.
        Metrics are NaN when undefined (e.g. only one class present).
    summary : dict
        mean and std across patients for each metric (NaN patients excluded).

    Example
    -------
    patient_ids = test_loader.dataset.patient_ids
    per_pt, summary = per_patient_evaluate(test_labels, test_probs, patient_ids, threshold)
    """
    y_true      = np.asarray(y_true)
    y_prob      = np.asarray(y_prob)
    patient_ids = np.asarray(patient_ids)

    per_pt = {}
    for pid in np.unique(patient_ids):
        mask   = patient_ids == pid
        yt, yp = y_true[mask], y_prob[mask]
        y_pred = (yp >= threshold).astype(int)

        # AUC - requires both classes present
        if len(np.unique(yt)) < 2:
            auc = float('nan')
        else:
            auc = float(roc_auc_score(yt, yp))

        # Sensitivity (window-level)
        tp  = int(((y_pred == 1) & (yt == 1)).sum())
        fn  = int(((y_pred == 0) & (yt == 1)).sum())
        sen = tp / (tp + fn) if (tp + fn) > 0 else float('nan')

        # FAR
        far = fpd_per_hour(yt, yp, threshold, stride_s)

        per_pt[pid] = {
            'auc':         auc,
            'sensitivity': float(sen),
            'far':         far,
        }

    def _stats(key):
        vals = [v[key] for v in per_pt.values() if not np.isnan(v[key])]
        if not vals:
            return {'mean': float('nan'), 'std': float('nan')}
        return {'mean': float(np.mean(vals)), 'std': float(np.std(vals))}

    summary = {
        'auc':         _stats('auc'),
        'sensitivity': _stats('sensitivity'),
        'far':         _stats('far'),
    }
    return per_pt, summary


#
# Combined evaluation (convenience wrapper)
#
def full_evaluate(y_true, y_prob, threshold, stride_s=300):
    """
    Compute all metrics at a given threshold.

    Returns
    -------
    dict with keys: auc, sensitivity, specificity, precision, f1,
                    far, event_sensitivity, n_events, threshold
    """
    metrics = evaluate_at_threshold(y_true, y_prob, threshold)
    metrics['far'] = fpd_per_hour(y_true, y_prob, threshold, stride_s)
    metrics['fpd_per_hour'] = metrics['far']

    evt_sen, n_evt = event_level_sensitivity(y_true, y_prob, threshold)
    metrics['event_sensitivity'] = evt_sen
    metrics['n_events'] = n_evt

    return metrics
```
