## Supplementary material for "Same pipelines, different answers: how evaluation design shapes EEG seizure prediction": Reproducibility archive (code, manifests and predictions): models.py

```
import torch
import torch.nn as nn

N_CHANNELS = 18
WIN        = 20 * 256   # 5120


#
# 1D-CNN
#
class MultiScaleBlock(nn.Module):
    """Parallel 1-D convolutions with three kernel sizes, concatenated."""
    def __init__(self, in_ch, out_ch, kernels=(3, 5, 7)):
        super().__init__()
        assert out_ch % len(kernels) == 0
        branch_ch = out_ch // len(kernels)
        self.branches = nn.ModuleList([
            nn.Sequential(
                nn.Conv1d(in_ch, branch_ch, k, padding=k // 2, bias=False),
                nn.BatchNorm1d(branch_ch),
                nn.GELU(),
            )
            for k in kernels
        ])

    def forward(self, x):
        return torch.cat([b(x) for b in self.branches], dim=1)


class CNN1D(nn.Module):
    """Three-stage multi-scale 1-D CNN. Input: (B, 18, 5120), Output: (B, 2)"""
    def __init__(self, n_channels=N_CHANNELS, dropout=0.5):
        super().__init__()
        self.encoder = nn.Sequential(
            MultiScaleBlock(n_channels, 96),
            nn.MaxPool1d(4),
            nn.Dropout(dropout * 0.5),
            MultiScaleBlock(96, 192),
            nn.MaxPool1d(4),
            nn.Dropout(dropout * 0.5),
            MultiScaleBlock(192, 384),
            nn.AdaptiveAvgPool1d(1),
        )
        self.classifier = nn.Sequential(
            nn.Flatten(),
            nn.Linear(384, 128),
            nn.GELU(),
            nn.Dropout(dropout),
            nn.Linear(128, 2),
        )

    def forward(self, x):
        return self.classifier(self.encoder(x))


#
# EEGNet (Lawhern et al. 2018)
#
class EEGNet(nn.Module):
    """EEGNet. Input: (B, 18, 5120), Output: (B, 2)"""
    def __init__(self,
                 n_channels  = N_CHANNELS,
                 n_times     = WIN,
                 F1          = 8,
                 D           = 2,
                 kern_length = 127,
                 dropout     = 0.5,
                 n_classes   = 2):
        super().__init__()
        F2 = F1 * D

        self.block1 = nn.Sequential(
            nn.Conv2d(1, F1, kernel_size=(1, kern_length),
                      padding=(0, kern_length // 2), bias=False),
            nn.BatchNorm2d(F1),
            nn.Conv2d(F1, F1 * D, kernel_size=(n_channels, 1),
                      groups=F1, bias=False),
            nn.BatchNorm2d(F1 * D),
            nn.ELU(),
            nn.AvgPool2d(kernel_size=(1, 4)),
            nn.Dropout(dropout),
        )
        self.block2 = nn.Sequential(
            nn.Conv2d(F2, F2, kernel_size=(1, 15),
                      padding=(0, 7), groups=F2, bias=False),
            nn.Conv2d(F2, F2, kernel_size=(1, 1), bias=False),
            nn.BatchNorm2d(F2),
            nn.ELU(),
            nn.AvgPool2d(kernel_size=(1, 8)),
            nn.Dropout(dropout),
        )

        with torch.no_grad():
            dummy = torch.zeros(1, 1, n_channels, n_times)
            flat  = self.block2(self.block1(dummy)).view(1, -1).shape[1]

        self.classifier = nn.Linear(flat, n_classes)

    def forward(self, x):
        x = x.unsqueeze(1)
        x = self.block1(x)
        x = self.block2(x)
        x = x.view(x.size(0), -1)
        return self.classifier(x)


#
# TCN (Bai et al. 2018)
#
class TemporalBlock(nn.Module):
    """Single TCN residual block with dilated causal convolutions."""
    def __init__(self, in_ch, out_ch, kernel_size, dilation, dropout=0.2):
        super().__init__()
        padding = (kernel_size - 1) * dilation

        self.conv1 = nn.utils.weight_norm(nn.Conv1d(
            in_ch, out_ch, kernel_size, dilation=dilation, padding=padding))
        self.conv2 = nn.utils.weight_norm(nn.Conv1d(
            out_ch, out_ch, kernel_size, dilation=dilation, padding=padding))

        nn.init.normal_(self.conv1.weight_v, 0, 0.01)
        nn.init.ones_(self.conv1.weight_g)
        nn.init.normal_(self.conv2.weight_v, 0, 0.01)
        nn.init.ones_(self.conv2.weight_g)

        self.net = nn.Sequential(
            self.conv1, nn.ReLU(), nn.Dropout(dropout),
            self.conv2, nn.ReLU(), nn.Dropout(dropout),
        )
        self.residual = (
            nn.Conv1d(in_ch, out_ch, 1) if in_ch != out_ch else nn.Identity()
        )
        self.relu = nn.ReLU()

    def forward(self, x):
        out = self.net(x)
        out = out[:, :, :x.size(2)]   # causal trim
        return self.relu(out + self.residual(x))


class TCN(nn.Module):
    """Temporal Convolutional Network. Input: (B, 18, 5120), Output: (B, 2)"""
    def __init__(self,
                 n_channels  = N_CHANNELS,
                 n_filters   = 64,
                 kernel_size = 8,
                 dilations   = (1, 2, 4, 8),
                 dropout     = 0.2,
                 n_classes   = 2):
        super().__init__()
        layers = []
        in_ch  = n_channels
        for d in dilations:
            layers.append(TemporalBlock(in_ch, n_filters, kernel_size, d, dropout))
            in_ch = n_filters
        self.tcn        = nn.Sequential(*layers)
        self.pool       = nn.AdaptiveAvgPool1d(1)
        self.classifier = nn.Sequential(
            nn.Flatten(),
            nn.Linear(n_filters, 64),
            nn.ReLU(),
            nn.Dropout(dropout),
            nn.Linear(64, n_classes),
        )

    def forward(self, x):
        return self.classifier(self.pool(self.tcn(x)))


#
# EEG-Conformer (Song et al. 2023)
#
class PatchEmbedding(nn.Module):
    """(B, C, T) → (B, S, D) token sequence via temporal+spatial conv + pooling."""
    def __init__(self, n_channels=N_CHANNELS, emb_size=40, kern_t=15,
                 pool_size=75, pool_stride=75, dropout=0.5):
        super().__init__()
        self.temporal_conv = nn.Sequential(
            nn.Conv2d(1, emb_size, kernel_size=(1, kern_t),
                      padding=(0, kern_t // 2), bias=False),
            nn.BatchNorm2d(emb_size),
        )
        self.spatial_conv = nn.Sequential(
            nn.Conv2d(emb_size, emb_size, kernel_size=(n_channels, 1), bias=False),
            nn.BatchNorm2d(emb_size),
            nn.ELU(),
            nn.Dropout(dropout),
        )
        self.pool = nn.AvgPool2d(kernel_size=(1, pool_size),
                                 stride=(1, pool_stride))

    def forward(self, x):
        x = x.unsqueeze(1)
        x = self.temporal_conv(x)
        x = self.spatial_conv(x)
        x = self.pool(x)
        x = x.squeeze(2)
        x = x.permute(0, 2, 1)
        return x


class _MultiHeadAttention(nn.Module):
    def __init__(self, emb_size, num_heads, dropout=0.5):
        super().__init__()
        self.attn    = nn.MultiheadAttention(emb_size, num_heads,
                                             dropout=dropout, batch_first=True)
        self.dropout = nn.Dropout(dropout)

    def forward(self, x):
        out, _ = self.attn(x, x, x)
        return self.dropout(out)


class _FeedForward(nn.Module):
    def __init__(self, emb_size, expansion=4, dropout=0.5):
        super().__init__()
        self.net = nn.Sequential(
            nn.Linear(emb_size, emb_size * expansion),
            nn.GELU(),
            nn.Dropout(dropout),
            nn.Linear(emb_size * expansion, emb_size),
            nn.Dropout(dropout),
        )

    def forward(self, x):
        return self.net(x)


class _TransformerEncoderBlock(nn.Module):
    def __init__(self, emb_size, num_heads, dropout=0.5):
        super().__init__()
        self.norm1 = nn.LayerNorm(emb_size)
        self.attn  = _MultiHeadAttention(emb_size, num_heads, dropout)
        self.norm2 = nn.LayerNorm(emb_size)
        self.ff    = _FeedForward(emb_size, dropout=dropout)

    def forward(self, x):
        x = x + self.attn(self.norm1(x))
        x = x + self.ff(self.norm2(x))
        return x


class _TransformerEncoder(nn.Module):
    def __init__(self, depth, emb_size, num_heads, dropout=0.5):
        super().__init__()
        self.layers = nn.ModuleList([
            _TransformerEncoderBlock(emb_size, num_heads, dropout)
            for _ in range(depth)
        ])

    def forward(self, x):
        for layer in self.layers:
            x = layer(x)
        return x


class _ClassificationHead(nn.Module):
    def __init__(self, emb_size, n_tokens, n_classes=2, dropout=0.5):
        super().__init__()
        flat_dim = emb_size * n_tokens
        self.net = nn.Sequential(
            nn.Flatten(),
            nn.Linear(flat_dim, 256),
            nn.ELU(),
            nn.Dropout(dropout),
            nn.Linear(256, 32),
            nn.ELU(),
            nn.Dropout(dropout),
            nn.Linear(32, n_classes),
        )

    def forward(self, x):
        return self.net(x)


class EEGConformer(nn.Module):
    """EEG-Conformer (Song et al. 2023). Input: (B, 18, 5120), Output: (B, 2)"""
    def __init__(self, n_channels=N_CHANNELS, n_classes=2, dropout=0.5):
        super().__init__()
        emb_size  = 40
        num_heads = 10   # matches train_eeg_conformer.ipynb (depth=6, heads=10)
        depth     = 6

        self.patch_embed = PatchEmbedding(n_channels, emb_size, kern_t=15,
                                          pool_size=75, pool_stride=75,
                                          dropout=dropout)
        self.encoder = _TransformerEncoder(depth, emb_size, num_heads, dropout)

        # n_tokens: use dummy forward pass to get exact size (avoids off-by-one)
        with torch.no_grad():
            dummy = torch.zeros(1, n_channels, WIN)
            n_tokens = self.patch_embed(dummy).shape[1]

        self.head = _ClassificationHead(emb_size, n_tokens, n_classes, dropout)

    def forward(self, x):
        x = self.patch_embed(x)
        x = self.encoder(x)
        return self.head(x)
```
