## Supplementary material for "Same pipelines, different answers: how evaluation design shapes EEG seizure prediction": Reproducibility archive (code, manifests and predictions): splits.py

```
"""Deterministic CHB-MIT case and subject-group partitions.

This module has no PyTorch dependency so that split audits and downstream
source-data analyses can run without installing the training stack.
"""

from __future__ import annotations

import random
from collections.abc import Sequence


VALID_PATIENTS = [
    "chb01", "chb02", "chb03", "chb04", "chb05", "chb06", "chb07", "chb08",
    "chb09", "chb10", "chb11", "chb12", "chb13", "chb14", "chb15", "chb16",
    "chb17", "chb18", "chb19", "chb20", "chb21", "chb22", "chb23",
]  # 23 cases (chb24 excluded); chb01/chb21 are the same subject.

SUBJECT_GROUPS = [
    ("chb01", "chb21"),
    ("chb02",),
    ("chb03",),
    ("chb04",),
    ("chb05",),
    ("chb06",),
    ("chb07",),
    ("chb08",),
    ("chb09",),
    ("chb10",),
    ("chb11",),
    ("chb12",),
    ("chb13",),
    ("chb14",),
    ("chb15",),
    ("chb16",),
    ("chb17",),
    ("chb18",),
    ("chb19",),
    ("chb20",),
    ("chb22",),
    ("chb23",),
]  # 22 unique subjects / subject groups across 23 cases.

SEEDS = [
    42, 123, 456, 789, 1024,
    2025, 3141, 4096, 5555, 6174,
    7077, 8192, 9001, 9999, 11111,
    12345, 13579, 14142, 15926, 16384,
]


def make_patient_splits(
    seed: int,
    patients: Sequence[str] | None = None,
    n_val: int = 4,
    n_test: int = 4,
) -> tuple[list[str], list[str], list[str]]:
    """Legacy case-ID split retained for the case-level sensitivity analyses."""
    if patients is None:
        patients = VALID_PATIENTS
    shuffled = list(patients)
    random.Random(seed).shuffle(shuffled)
    test_cases = shuffled[:n_test]
    val_cases = shuffled[n_test:n_test + n_val]
    train_cases = shuffled[n_test + n_val:]
    return train_cases, val_cases, test_cases


def make_subject_splits(
    seed: int,
    subject_groups: Sequence[Sequence[str]] | None = None,
    n_val: int = 4,
    n_test: int = 4,
) -> tuple[list[str], list[str], list[str]]:
    """Return seeded train/validation/test cases with no subject overlap.

    The allocation operates on 22 subject groups. The two CHB-MIT case IDs
    ``chb01`` and ``chb21`` therefore always remain in the same partition.
    Case counts can differ by one depending on the paired group's allocation.
    """
    if subject_groups is None:
        subject_groups = SUBJECT_GROUPS
    if n_val < 1 or n_test < 1 or n_val + n_test >= len(subject_groups):
        raise ValueError("The split must leave at least one training subject group.")

    shuffled = [tuple(group) for group in subject_groups]
    random.Random(seed).shuffle(shuffled)
    test_groups = shuffled[:n_test]
    val_groups = shuffled[n_test:n_test + n_val]
    train_groups = shuffled[n_test + n_val:]

    def flatten(groups: Sequence[Sequence[str]]) -> list[str]:
        return [case for group in groups for case in group]

    return flatten(train_groups), flatten(val_groups), flatten(test_groups)


def partition_for_cases(seed: int) -> dict[str, str]:
    """Map every CHB-MIT case ID to its strict subject-group partition."""
    train_cases, val_cases, test_cases = make_subject_splits(seed)
    partition = {case: "train" for case in train_cases}
    partition.update({case: "validation" for case in val_cases})
    partition.update({case: "test" for case in test_cases})
    return partition
```
