## Supplementary material for "Same pipelines, different answers: how evaluation design shapes EEG seizure prediction": Reproducibility archive (code, manifests and predictions): README.md

```
# Reproducibility archive

Song Z, Pedersen M, Henare D. Same pipelines, different answers: how evaluation design shapes EEG seizure prediction. Preprint, October 2026.

The original code is copied from clean commit 845e9730dd390ecb1cb908135b855e8a3cb8b830 of https://github.com/TsikonSong/EEG-Seizure-Prediction. Scripts for the analyses added after the original benchmark are in code/. The manuscript was not preregistered; the added analyses are exploratory.

## Contents
- code/: timing reconstruction, flatline resolution, waveform checks, fixed validation threshold policy, chronological block control and source-table generation.
- results/: completed provenance maps, 100 recovered validation-score files with metadata, per-case/per-partition results and numerical checks.
- inputs/: original PSD features and labels for the 23-case cohort. No raw EEG recordings or full window tensors are included.
- original_code/: original src/scripts and 100 archived strict test prediction arrays.
- manuscript/: final editable LaTeX, bibliography, tables and figure sources.

## Reproduce the reported summaries without raw EEG
Install the versions in results/runtime.json (Python 3.12 environment recommended). From this archive's root, run:

    python code/validation_thresholds.py
    python code/temporal_control.py
    python code/summarize_revision.py
    python code/build_supplement.py
    python code/build_figures.py

The threshold script uses the included recovered validation caches and original test scores. It does not retrain the deep models. The temporal control genuinely refits PSD+LDA using the included original features. Its randomized comparison has 220 fits; the eleven chronological fits use complete preictal blocks and matched class counts.

## Reconstruct provenance or recover model scores afresh
The full original EEG tensors, EDFs and trained checkpoints are required for these optional operations. Point CHBMIT_RAW_DIR at raw case directories, CHBMIT_PREPROCESSED_DIR at the full X/y arrays, and STUDY2_WEIGHTS at the original subject_level_pi directory (model/seed*_best.pt and psd_feature_cache/). Obtain the public EDFs from the dataset links in the paper; checkpoints are part of the original local benchmark and are not bundled here. For timing:

    python code/reconstruct_timing.py
    python code/resolve_flatline_drops.py
    python code/verify_waveforms.py

Reconstruction first creates candidates; the flatline step must be run before using the timing map, because chb17 loses seven candidates. Score recovery is optional and uses an empty validation cache in a separate working copy; do not erase the supplied verification record. Apple MPS was used for score recovery, with all recovered test scores checked against the archived arrays. Use --device cpu or a supported device for a new environment.

## Compile PDFs
From manuscript/ with a current TeX distribution and Biber:

    latexmk -pdf main.tex supplement.tex Figure_1.tex Figure_2.tex Figure_3.tex Figure_4.tex

All figures use TikZ/pgfplots and source CSVs. The supplied PDFs were compiled with pdfLaTeX; no image generator was used. If a macOS universal Biber build fails in a directory with spaces, compiling in a path without spaces or using its architecture-specific binary resolves the local launcher issue. This does not change the manuscript.

## Interpretation
Repeated partitions reuse subjects and are summarized descriptively. The temporal control covers PSD+LDA only and has a different eligible cohort from the older ten-case index audit. Sampled-window FPR is not an observed alarm rate. Source data are public-dataset derivatives and contain case labels, not identifiable participant information. The primary dataset and filter settings remain retrospective.

## Verification checks
Manuscript editing did not alter the original predictions, fitted weights, cohort or scientific analysis scripts. Independent score-summary checks are in submission_checks/. These checks recompute AUC by the rank-sum formula, check validation-only thresholds and compare the source summaries. Siena verification in that report is a summary check, not a new recovery of external predictions.
```
