## Supplementary material for "Same pipelines, different answers: how evaluation design shapes EEG seizure prediction": Reproducibility archive (code, manifests and predictions): requirements_revision.txt

```
numpy==2.5.3
scipy==1.18.1
pandas==3.0.5
scikit-learn==1.9.1
mne==1.13.2
torch==2.5.1
```
