## Supplementary material for "Same pipelines, different answers: how evaluation design shapes EEG seizure prediction": Reproducibility archive (code, manifests and predictions): analysis_checks.json

```
{
  "n_frozen_runs": 100,
  "all_validation_budgets_satisfied": true,
  "threshold_tie_tests": "passed",
  "all_seed_sets_match": true,
  "temporal_no_shared_events": true,
  "temporal_no_shared_raw_samples": true
}
```
