## Supplementary material for "Same pipelines, different answers: how evaluation design shapes EEG seizure prediction": Reproducibility archive (code, manifests and predictions): runtime.json

```
{
  "python": "3.12.14",
  "platform": "macOS-26.6.2-arm64-arm-64bit",
  "packages": {
    "numpy": "2.5.3",
    "scipy": "1.18.1",
    "pandas": "3.0.5",
    "scikit-learn": "1.9.1",
    "mne": "1.13.2",
    "torch": "2.5.1"
  }
}
```
