## Supplementary material for "Same pipelines, different answers: how evaluation design shapes EEG seizure prediction": Reproducibility archive (code, manifests and predictions): temporal_control_summary.json

```
{
  "n_eligible": 11,
  "eligible_cases": [
    "chb01",
    "chb04",
    "chb05",
    "chb06",
    "chb08",
    "chb09",
    "chb10",
    "chb13",
    "chb14",
    "chb15",
    "chb22"
  ],
  "n_runs": 220,
  "retained_windows": 11175,
  "purged_windows": 0,
  "means": {
    "event_blocked_auc": 0.5718858142130793,
    "random_mean_auc": 0.8151130629182034,
    "random_minus_blocked": 0.24322724870512413
  },
  "sds": {
    "event_blocked_auc": 0.17129963154145386,
    "random_mean_auc": 0.08945947999835725,
    "random_minus_blocked": 0.20084817440447422
  }
}
```
