## Supplementary material for "Same pipelines, different answers: how evaluation design shapes EEG seizure prediction": Reproducibility archive (code, manifests and predictions): chb01_events.json

```
{
  "events": [
    [
      10206.0,
      10246.0
    ],
    [
      12285.0,
      12312.0
    ],
    [
      52242.0,
      52282.0
    ],
    [
      55132.0,
      55183.0
    ],
    [
      63052.0,
      63142.0
    ],
    [
      71779.0,
      71872.0
    ],
    [
      91350.0,
      91451.0
    ]
  ],
  "file_starts": {
    "chb01_01.edf": 0.0,
    "chb01_02.edf": 3603.0,
    "chb01_03.edf": 7210.0,
    "chb01_04.edf": 10818.0,
    "chb01_05.edf": 14425.0,
    "chb01_06.edf": 18032.0,
    "chb01_07.edf": 21639.0,
    "chb01_08.edf": 25246.0,
    "chb01_09.edf": 28862.0,
    "chb01_10.edf": 32473.0,
    "chb01_11.edf": 36080.0,
    "chb01_12.edf": 39688.0,
    "chb01_13.edf": 43295.0,
    "chb01_14.edf": 46903.0,
    "chb01_15.edf": 50510.0,
    "chb01_16.edf": 54117.0,
    "chb01_17.edf": 57725.0,
    "chb01_18.edf": 61332.0,
    "chb01_19.edf": 64939.0,
    "chb01_20.edf": 68546.0,
    "chb01_21.edf": 71452.0,
    "chb01_22.edf": 75055.0,
    "chb01_23.edf": 78664.0,
    "chb01_24.edf": 82272.0,
    "chb01_25.edf": 85880.0,
    "chb01_26.edf": 89488.0,
    "chb01_27.edf": 91827.0,
    "chb01_29.edf": 92474.0,
    "chb01_30.edf": 96081.0,
    "chb01_31.edf": 99690.0,
    "chb01_32.edf": 103298.0,
    "chb01_33.edf": 106905.0,
    "chb01_34.edf": 110512.0,
    "chb01_36.edf": 124309.0,
    "chb01_37.edf": 127912.0,
    "chb01_38.edf": 131519.0,
    "chb01_39.edf": 135127.0,
    "chb01_40.edf": 138734.0,
    "chb01_41.edf": 142341.0,
    "chb01_42.edf": 145948.0,
    "chb01_43.edf": 149555.0,
    "chb01_46.edf": 160377.0
  },
  "skipped_files": []
}
```
