## Supplementary material for "Same pipelines, different answers: how evaluation design shapes EEG seizure prediction": Reproducibility archive (code, manifests and predictions): chb02_events.json

```
{
  "events": [
    [
      72616.0,
      72697.0
    ],
    [
      65057.0,
      65139.0
    ],
    [
      83835.0,
      83844.0
    ]
  ],
  "file_starts": {
    "chb02_01.edf": 0.0,
    "chb02_02.edf": 7210.0,
    "chb02_03.edf": 10817.0,
    "chb02_04.edf": 14424.0,
    "chb02_05.edf": 18031.0,
    "chb02_06.edf": 21639.0,
    "chb02_07.edf": 25246.0,
    "chb02_08.edf": 28854.0,
    "chb02_09.edf": 32461.0,
    "chb02_10.edf": 36068.0,
    "chb02_11.edf": 39676.0,
    "chb02_12.edf": 43283.0,
    "chb02_13.edf": 46890.0,
    "chb02_14.edf": 50498.0,
    "chb02_15.edf": 61319.0,
    "chb02_16+.edf": 69644.0,
    "chb02_16.edf": 64927.0,
    "chb02_17.edf": 73252.0,
    "chb02_18.edf": 76859.0,
    "chb02_19.edf": 80466.0,
    "chb02_20.edf": 84074.0,
    "chb02_21.edf": 87681.0,
    "chb02_22.edf": 91289.0,
    "chb02_23.edf": 99168.0,
    "chb02_24.edf": 102781.0,
    "chb02_25.edf": 106389.0,
    "chb02_26.edf": 109996.0,
    "chb02_27.edf": 113604.0,
    "chb02_28.edf": 117211.0,
    "chb02_29.edf": 120819.0,
    "chb02_30.edf": 124426.0,
    "chb02_31.edf": 128034.0,
    "chb02_32.edf": 131641.0,
    "chb02_33.edf": 135248.0,
    "chb02_34.edf": 138856.0,
    "chb02_35.edf": 142463.0
  },
  "skipped_files": []
}
```
