## Supplementary material for "Same pipelines, different answers: how evaluation design shapes EEG seizure prediction": Reproducibility archive (code, manifests and predictions): chb03_events.json

```
{
  "events": [
    [
      362.0,
      414.0
    ],
    [
      4334.0,
      4399.0
    ],
    [
      7643.0,
      7712.0
    ],
    [
      12980.0,
      13032.0
    ],
    [
      219649.0,
      219696.0
    ],
    [
      223866.0,
      223930.0
    ],
    [
      230214.0,
      230267.0
    ]
  ],
  "file_starts": {
    "chb03_01.edf": 0.0,
    "chb03_02.edf": 3603.0,
    "chb03_03.edf": 7211.0,
    "chb03_04.edf": 10818.0,
    "chb03_05.edf": 14425.0,
    "chb03_06.edf": 18032.0,
    "chb03_07.edf": 21639.0,
    "chb03_08.edf": 25246.0,
    "chb03_09.edf": 28854.0,
    "chb03_10.edf": 32461.0,
    "chb03_11.edf": 36068.0,
    "chb03_12.edf": 39675.0,
    "chb03_13.edf": 43283.0,
    "chb03_14.edf": 46890.0,
    "chb03_15.edf": 50497.0,
    "chb03_16.edf": 54104.0,
    "chb03_17.edf": 57711.0,
    "chb03_18.edf": 61318.0,
    "chb03_19.edf": 64926.0,
    "chb03_20.edf": 68535.0,
    "chb03_21.edf": 83695.0,
    "chb03_22.edf": 87302.0,
    "chb03_23.edf": 90909.0,
    "chb03_24.edf": 98129.0,
    "chb03_25.edf": 94521.0,
    "chb03_26.edf": 101736.0,
    "chb03_27.edf": 105344.0,
    "chb03_28.edf": 108951.0,
    "chb03_29.edf": 112558.0,
    "chb03_30.edf": 116166.0,
    "chb03_31.edf": 185201.0,
    "chb03_32.edf": 188809.0,
    "chb03_33.edf": 192416.0,
    "chb03_34.edf": 217667.0,
    "chb03_35.edf": 221274.0,
    "chb03_36.edf": 228489.0,
    "chb03_37.edf": 287512.0,
    "chb03_38.edf": 291119.0
  },
  "skipped_files": []
}
```
