## Supplementary material for "Same pipelines, different answers: how evaluation design shapes EEG seizure prediction": Reproducibility archive (code, manifests and predictions): chb04_events.json

```
{
  "events": [
    [
      65476.0,
      65525.0
    ],
    [
      95971.0,
      96082.0
    ],
    [
      369081.0,
      369183.0
    ],
    [
      371184.0,
      371300.0
    ]
  ],
  "file_starts": {
    "chb04_01.edf": 0.0,
    "chb04_02.edf": 14450.0,
    "chb04_03.edf": 28858.0,
    "chb04_04.edf": 43265.0,
    "chb04_05.edf": 57672.0,
    "chb04_06.edf": 67465.0,
    "chb04_07.edf": 81868.0,
    "chb04_08.edf": 89525.0,
    "chb04_09.edf": 103928.0,
    "chb04_10.edf": 118336.0,
    "chb04_11.edf": 132743.0,
    "chb04_12.edf": 137702.0,
    "chb04_13.edf": 152166.0,
    "chb04_14.edf": 166597.0,
    "chb04_15.edf": 181098.0,
    "chb04_16.edf": 195506.0,
    "chb04_17.edf": 209914.0,
    "chb04_18.edf": 223786.0,
    "chb04_19.edf": 239999.0,
    "chb04_21.edf": 268815.0,
    "chb04_22.edf": 283223.0,
    "chb04_23.edf": 297630.0,
    "chb04_24.edf": 308417.0,
    "chb04_25.edf": 323077.0,
    "chb04_26.edf": 337485.0,
    "chb04_27.edf": 351892.0,
    "chb04_28.edf": 367402.0,
    "chb04_29.edf": 381931.0,
    "chb04_30.edf": 396380.0,
    "chb04_31.edf": 410788.0,
    "chb04_32.edf": 425195.0,
    "chb04_33.edf": 439603.0,
    "chb04_34.edf": 454011.0,
    "chb04_35.edf": 468419.0,
    "chb04_36.edf": 482826.0,
    "chb04_37.edf": 497234.0,
    "chb04_38.edf": 506194.0,
    "chb04_39.edf": 520597.0,
    "chb04_40.edf": 535005.0,
    "chb04_41.edf": 549413.0,
    "chb04_42.edf": 563820.0,
    "chb04_43.edf": 569785.0
  },
  "skipped_files": []
}
```
