## Supplementary material for "Same pipelines, different answers: how evaluation design shapes EEG seizure prediction": Reproducibility archive (code, manifests and predictions): chb05_events.json

```
{
  "events": [
    [
      18497.0,
      18612.0
    ],
    [
      44416.0,
      44526.0
    ],
    [
      56467.0,
      56563.0
    ],
    [
      60208.0,
      60328.0
    ],
    [
      78140.0,
      78257.0
    ]
  ],
  "file_starts": {
    "chb05_01.edf": 0.0,
    "chb05_02.edf": 3652.0,
    "chb05_03.edf": 7259.0,
    "chb05_04.edf": 10866.0,
    "chb05_05.edf": 14474.0,
    "chb05_06.edf": 18080.0,
    "chb05_07.edf": 21687.0,
    "chb05_08.edf": 25294.0,
    "chb05_09.edf": 28901.0,
    "chb05_10.edf": 32508.0,
    "chb05_11.edf": 36116.0,
    "chb05_12.edf": 39723.0,
    "chb05_13.edf": 43330.0,
    "chb05_14.edf": 46936.0,
    "chb05_15.edf": 50543.0,
    "chb05_16.edf": 54150.0,
    "chb05_17.edf": 57757.0,
    "chb05_18.edf": 61365.0,
    "chb05_19.edf": 64972.0,
    "chb05_20.edf": 68579.0,
    "chb05_21.edf": 72186.0,
    "chb05_22.edf": 75792.0,
    "chb05_23.edf": 79399.0,
    "chb05_24.edf": 83006.0,
    "chb05_25.edf": 86613.0,
    "chb05_26.edf": 90221.0,
    "chb05_27.edf": 93828.0,
    "chb05_28.edf": 97435.0,
    "chb05_29.edf": 101042.0,
    "chb05_30.edf": 104649.0,
    "chb05_31.edf": 108256.0,
    "chb05_32.edf": 111863.0,
    "chb05_33.edf": 115470.0,
    "chb05_34.edf": 119077.0,
    "chb05_35.edf": 122684.0,
    "chb05_36.edf": 126291.0,
    "chb05_37.edf": 129898.0,
    "chb05_38.edf": 133505.0,
    "chb05_39.edf": 137112.0
  },
  "skipped_files": []
}
```
