## Supplementary material for "Same pipelines, different answers: how evaluation design shapes EEG seizure prediction": Reproducibility archive (code, manifests and predictions): chb06_events.json

```
{
  "events": [
    [
      1724.0,
      1738.0
    ],
    [
      7461.0,
      7476.0
    ],
    [
      13525.0,
      13540.0
    ],
    [
      43606.0,
      43626.0
    ],
    [
      49490.0,
      49510.0
    ],
    [
      126695.0,
      126711.0
    ],
    [
      139435.0,
      139447.0
    ],
    [
      172334.0,
      172347.0
    ],
    [
      240442.0,
      240454.0
    ],
    [
      316279.0,
      316295.0
    ]
  ],
  "file_starts": {
    "chb06_01.edf": 0.0,
    "chb06_02.edf": 14462.0,
    "chb06_03.edf": 28870.0,
    "chb06_04.edf": 43279.0,
    "chb06_05.edf": 56568.0,
    "chb06_06.edf": 70971.0,
    "chb06_07.edf": 85379.0,
    "chb06_08.edf": 99787.0,
    "chb06_09.edf": 114195.0,
    "chb06_10.edf": 128602.0,
    "chb06_12.edf": 157418.0,
    "chb06_13.edf": 171828.0,
    "chb06_14.edf": 186243.0,
    "chb06_15.edf": 200651.0,
    "chb06_16.edf": 215059.0,
    "chb06_17.edf": 218239.0,
    "chb06_18.edf": 232643.0,
    "chb06_24.edf": 306892.0
  },
  "skipped_files": []
}
```
