## Supplementary material for "Same pipelines, different answers: how evaluation design shapes EEG seizure prediction": Reproducibility archive (code, manifests and predictions): chb07_events.json

```
{
  "events": [
    [
      144594.0,
      144680.0
    ],
    [
      157366.0,
      157462.0
    ],
    [
      241332.0,
      241475.0
    ]
  ],
  "file_starts": {
    "chb07_01.edf": 0.0,
    "chb07_02.edf": 14505.0,
    "chb07_03.edf": 28913.0,
    "chb07_04.edf": 43321.0,
    "chb07_05.edf": 57728.0,
    "chb07_06.edf": 72136.0,
    "chb07_07.edf": 77098.0,
    "chb07_08.edf": 82046.0,
    "chb07_09.edf": 96450.0,
    "chb07_10.edf": 110858.0,
    "chb07_11.edf": 125265.0,
    "chb07_12.edf": 139674.0,
    "chb07_13.edf": 154081.0,
    "chb07_14.edf": 157826.0,
    "chb07_15.edf": 172230.0,
    "chb07_16.edf": 186638.0,
    "chb07_17.edf": 201051.0,
    "chb07_18.edf": 215460.0,
    "chb07_19.edf": 227644.0
  },
  "skipped_files": []
}
```
