## Supplementary material for "Same pipelines, different answers: how evaluation design shapes EEG seizure prediction": Reproducibility archive (code, manifests and predictions): chb08_events.json

```
{
  "events": [
    [
      2670.0,
      2841.0
    ],
    [
      13673.0,
      13863.0
    ],
    [
      32272.0,
      32406.0
    ],
    [
      38916.0,
      39076.0
    ],
    [
      67442.0,
      67706.0
    ]
  ],
  "file_starts": {
    "chb08_02.edf": 0.0,
    "chb08_03.edf": 3602.0,
    "chb08_04.edf": 7210.0,
    "chb08_05.edf": 10817.0,
    "chb08_10.edf": 25677.0,
    "chb08_11.edf": 29284.0,
    "chb08_12.edf": 32891.0,
    "chb08_13.edf": 36499.0,
    "chb08_14.edf": 40106.0,
    "chb08_15.edf": 43714.0,
    "chb08_16.edf": 47321.0,
    "chb08_17.edf": 50929.0,
    "chb08_18.edf": 54536.0,
    "chb08_19.edf": 58144.0,
    "chb08_20.edf": 61751.0,
    "chb08_21.edf": 65359.0,
    "chb08_22.edf": 68966.0,
    "chb08_23.edf": 72574.0,
    "chb08_24.edf": 76181.0,
    "chb08_29.edf": 91348.0
  },
  "skipped_files": []
}
```
