## Supplementary material for "Same pipelines, different answers: how evaluation design shapes EEG seizure prediction": Reproducibility archive (code, manifests and predictions): chb09_events.json

```
{
  "events": [
    [
      78356.0,
      78420.0
    ],
    [
      97911.0,
      97990.0
    ],
    [
      104156.0,
      104227.0
    ],
    [
      245008.0,
      245070.0
    ]
  ],
  "file_starts": {
    "chb09_01.edf": 0.0,
    "chb09_02.edf": 8091.0,
    "chb09_03.edf": 22850.0,
    "chb09_04.edf": 37253.0,
    "chb09_05.edf": 51717.0,
    "chb09_06.edf": 66125.0,
    "chb09_07.edf": 80552.0,
    "chb09_08.edf": 94960.0,
    "chb09_09.edf": 109368.0,
    "chb09_10.edf": 123776.0,
    "chb09_11.edf": 138183.0,
    "chb09_12.edf": 152590.0,
    "chb09_13.edf": 167003.0,
    "chb09_14.edf": 181457.0,
    "chb09_15.edf": 196042.0,
    "chb09_16.edf": 210549.0,
    "chb09_17.edf": 224192.0,
    "chb09_18.edf": 225305.0,
    "chb09_19.edf": 239709.0
  },
  "skipped_files": []
}
```
