## Supplementary material for "Same pipelines, different answers: how evaluation design shapes EEG seizure prediction": Reproducibility archive (code, manifests and predictions): chb10_events.json

```
{
  "events": [
    [
      85650.0,
      85685.0
    ],
    [
      143885.0,
      143955.0
    ],
    [
      190147.0,
      190212.0
    ],
    [
      212457.0,
      212515.0
    ],
    [
      220478.0,
      220554.0
    ],
    [
      251840.0,
      251929.0
    ],
    [
      600735.0,
      600789.0
    ]
  ],
  "file_starts": {
    "chb10_01.edf": 0.0,
    "chb10_02.edf": 7262.0,
    "chb10_03.edf": 14469.0,
    "chb10_04.edf": 21677.0,
    "chb10_05.edf": 28884.0,
    "chb10_06.edf": 36092.0,
    "chb10_07.edf": 43300.0,
    "chb10_08.edf": 50507.0,
    "chb10_12.edf": 79337.0,
    "chb10_13.edf": 86545.0,
    "chb10_14.edf": 93752.0,
    "chb10_15.edf": 100960.0,
    "chb10_16.edf": 108167.0,
    "chb10_17.edf": 115374.0,
    "chb10_18.edf": 122582.0,
    "chb10_19.edf": 129789.0,
    "chb10_20.edf": 136997.0,
    "chb10_21.edf": 144352.0,
    "chb10_22.edf": 151560.0,
    "chb10_27.edf": 187765.0,
    "chb10_28.edf": 195021.0,
    "chb10_30.edf": 209436.0,
    "chb10_31.edf": 216677.0,
    "chb10_38.edf": 247222.0,
    "chb10_89.edf": 599352.0
  },
  "skipped_files": []
}
```
