## Supplementary material for "Same pipelines, different answers: how evaluation design shapes EEG seizure prediction": Reproducibility archive (code, manifests and predictions): chb11_events.json

```
{
  "events": [
    [
      286386.0,
      286408.0
    ],
    [
      324850.0,
      324882.0
    ],
    [
      348857.0,
      349609.0
    ]
  ],
  "file_starts": {
    "chb11_01.edf": 0.0,
    "chb11_02.edf": 3627.0,
    "chb11_03.edf": 7234.0,
    "chb11_04.edf": 10841.0,
    "chb11_05.edf": 14447.0,
    "chb11_06.edf": 18054.0,
    "chb11_07.edf": 21661.0,
    "chb11_08.edf": 25268.0,
    "chb11_09.edf": 28875.0,
    "chb11_10.edf": 32481.0,
    "chb11_11.edf": 36088.0,
    "chb11_12.edf": 39695.0,
    "chb11_13.edf": 43302.0,
    "chb11_14.edf": 46908.0,
    "chb11_15.edf": 50515.0,
    "chb11_16.edf": 54122.0,
    "chb11_17.edf": 57729.0,
    "chb11_18.edf": 61336.0,
    "chb11_19.edf": 64943.0,
    "chb11_24.edf": 82980.0,
    "chb11_25.edf": 86587.0,
    "chb11_26.edf": 90193.0,
    "chb11_27.edf": 93800.0,
    "chb11_53.edf": 184667.0,
    "chb11_54.edf": 188274.0,
    "chb11_55.edf": 191881.0,
    "chb11_56.edf": 195515.0,
    "chb11_58.edf": 202729.0,
    "chb11_60.edf": 209943.0,
    "chb11_61.edf": 213550.0,
    "chb11_62.edf": 217156.0,
    "chb11_63.edf": 220763.0,
    "chb11_82.edf": 286088.0,
    "chb11_92.edf": 322155.0,
    "chb11_99.edf": 347403.0
  },
  "skipped_files": []
}
```
