## Supplementary material for "Same pipelines, different answers: how evaluation design shapes EEG seizure prediction": Reproducibility archive (code, manifests and predictions): chb12_events.json

```
{
  "events": [
    [
      1665.0,
      1726.0
    ],
    [
      3415.0,
      3447.0
    ],
    [
      8750.0,
      8763.0
    ],
    [
      8915.0,
      8938.0
    ],
    [
      9281.0,
      9301.0
    ],
    [
      10122.0,
      10148.0
    ],
    [
      14013.0,
      14045.0
    ],
    [
      14434.0,
      14466.0
    ],
    [
      15184.0,
      15216.0
    ],
    [
      15402.0,
      15447.0
    ],
    [
      19319.0,
      19356.0
    ],
    [
      48382.0,
      48462.0
    ],
    [
      48554.0,
      48651.0
    ],
    [
      48759.0,
      48799.0
    ],
    [
      63468.0,
      63503.0
    ],
    [
      63649.0,
      63676.0
    ],
    [
      64280.0,
      64305.0
    ],
    [
      64473.0,
      64515.0
    ],
    [
      64940.0,
      64992.0
    ],
    [
      65173.0,
      65221.0
    ],
    [
      66339.0,
      66373.0
    ],
    [
      69872.0,
      69911.0
    ],
    [
      70319.0,
      70357.0
    ],
    [
      70928.0,
      70964.0
    ],
    [
      71166.0,
      71212.0
    ],
    [
      71649.0,
      71686.0
    ],
    [
      73322.0,
      73349.0
    ],
    [
      86502.0,
      86523.0
    ],
    [
      86744.0,
      86767.0
    ],
    [
      95790.0,
      95817.0
    ],
    [
      103938.0,
      103963.0
    ],
    [
      105188.0,
      105211.0
    ],
    [
      105356.0,
      105399.0
    ],
    [
      105536.0,
      105591.0
    ],
    [
      105754.0,
      105800.0
    ],
    [
      117515.0,
      117566.0
    ],
    [
      117761.0,
      117789.0
    ],
    [
      117986.0,
      118015.0
    ],
    [
      118492.0,
      118517.0
    ],
    [
      119029.0,
      119052.0
    ]
  ],
  "file_starts": {
    "chb12_06.edf": 0.0,
    "chb12_08.edf": 7324.0,
    "chb12_09.edf": 10931.0,
    "chb12_10.edf": 14591.0,
    "chb12_11.edf": 18234.0,
    "chb12_19.edf": 36767.0,
    "chb12_20.edf": 40373.0,
    "chb12_21.edf": 43981.0,
    "chb12_23.edf": 48129.0,
    "chb12_24.edf": 51731.0,
    "chb12_27.edf": 62552.0,
    "chb12_28.edf": 66158.0,
    "chb12_29.edf": 69765.0,
    "chb12_32.edf": 80711.0,
    "chb12_33.edf": 84317.0,
    "chb12_34.edf": 87924.0,
    "chb12_35.edf": 91530.0,
    "chb12_36.edf": 95137.0,
    "chb12_37.edf": 98743.0,
    "chb12_38.edf": 102390.0,
    "chb12_39.edf": 105996.0,
    "chb12_40.edf": 109603.0,
    "chb12_41.edf": 113210.0,
    "chb12_42.edf": 116816.0
  },
  "skipped_files": [
    "chb12_27.edf",
    "chb12_28.edf",
    "chb12_29.edf"
  ]
}
```
