## Supplementary material for "Same pipelines, different answers: how evaluation design shapes EEG seizure prediction": Reproducibility archive (code, manifests and predictions): chb13_events.json

```
{
  "events": [
    [
      61548.0,
      61592.0
    ],
    [
      67639.0,
      67709.0
    ],
    [
      135418.0,
      135449.0
    ],
    [
      135806.0,
      135870.0
    ],
    [
      189871.0,
      189891.0
    ],
    [
      191849.0,
      191867.0
    ],
    [
      202708.0,
      202725.0
    ],
    [
      207179.0,
      207241.0
    ],
    [
      208085.0,
      208107.0
    ],
    [
      215512.0,
      215577.0
    ],
    [
      216287.0,
      216352.0
    ],
    [
      217325.0,
      217382.0
    ]
  ],
  "file_starts": {
    "chb13_02.edf": 0.0,
    "chb13_03.edf": 3606.0,
    "chb13_04.edf": 7213.0,
    "chb13_05.edf": 10820.0,
    "chb13_06.edf": 14427.0,
    "chb13_07.edf": 18033.0,
    "chb13_08.edf": 21641.0,
    "chb13_09.edf": 25247.0,
    "chb13_10.edf": 28854.0,
    "chb13_11.edf": 32461.0,
    "chb13_12.edf": 36067.0,
    "chb13_13.edf": 39674.0,
    "chb13_14.edf": 43281.0,
    "chb13_15.edf": 46888.0,
    "chb13_16.edf": 50494.0,
    "chb13_18.edf": 55866.0,
    "chb13_19.edf": 59471.0,
    "chb13_21.edf": 66705.0,
    "chb13_22.edf": 70312.0,
    "chb13_24.edf": 77525.0,
    "chb13_30.edf": 99166.0,
    "chb13_36.edf": 120849.0,
    "chb13_37.edf": 124456.0,
    "chb13_38.edf": 128063.0,
    "chb13_39.edf": 131670.0,
    "chb13_40.edf": 135276.0,
    "chb13_47.edf": 160523.0,
    "chb13_55.edf": 189413.0,
    "chb13_56.edf": 193020.0,
    "chb13_58.edf": 200234.0,
    "chb13_59.edf": 203840.0,
    "chb13_60.edf": 207447.0,
    "chb13_62.edf": 214661.0
  },
  "skipped_files": []
}
```
