## Supplementary material for "Same pipelines, different answers: how evaluation design shapes EEG seizure prediction": Reproducibility archive (code, manifests and predictions): chb14_events.json

```
{
  "events": [
    [
      9196.0,
      9210.0
    ],
    [
      12189.0,
      12209.0
    ],
    [
      13634.0,
      13656.0
    ],
    [
      19942.0,
      19956.0
    ],
    [
      37903.0,
      37944.0
    ],
    [
      60945.0,
      60965.0
    ],
    [
      62352.0,
      62374.0
    ],
    [
      96608.0,
      96624.0
    ]
  ],
  "file_starts": {
    "chb14_01.edf": 0.0,
    "chb14_02.edf": 3603.0,
    "chb14_03.edf": 7210.0,
    "chb14_04.edf": 10817.0,
    "chb14_06.edf": 18031.0,
    "chb14_07.edf": 21638.0,
    "chb14_11.edf": 36065.0,
    "chb14_12.edf": 39672.0,
    "chb14_13.edf": 43279.0,
    "chb14_14.edf": 46886.0,
    "chb14_16.edf": 54099.0,
    "chb14_17.edf": 57706.0,
    "chb14_18.edf": 61313.0,
    "chb14_19.edf": 64920.0,
    "chb14_20.edf": 68527.0,
    "chb14_22.edf": 75741.0,
    "chb14_24.edf": 82955.0,
    "chb14_25.edf": 86561.0,
    "chb14_26.edf": 90168.0,
    "chb14_27.edf": 93775.0,
    "chb14_29.edf": 100989.0,
    "chb14_30.edf": 104596.0,
    "chb14_32.edf": 111809.0,
    "chb14_37.edf": 129843.0,
    "chb14_39.edf": 137057.0,
    "chb14_42.edf": 147878.0
  },
  "skipped_files": []
}
```
