## Supplementary material for "Same pipelines, different answers: how evaluation design shapes EEG seizure prediction": Reproducibility archive (code, manifests and predictions): chb15_events.json

```
{
  "events": [
    [
      18329.0,
      18454.0
    ],
    [
      33567.0,
      33598.0
    ],
    [
      52111.0,
      52268.0
    ],
    [
      59659.0,
      59694.0
    ],
    [
      69162.0,
      69217.0
    ],
    [
      76529.0,
      76734.0
    ],
    [
      98361.0,
      98551.0
    ],
    [
      110056.0,
      110176.0
    ],
    [
      141602.0,
      141662.0
    ],
    [
      143146.0,
      143265.0
    ],
    [
      144130.0,
      144193.0
    ],
    [
      165736.0,
      165843.0
    ],
    [
      174800.0,
      174940.0
    ],
    [
      185335.0,
      185406.0
    ],
    [
      192064.0,
      192119.0
    ],
    [
      192644.0,
      192821.0
    ],
    [
      193325.0,
      193396.0
    ],
    [
      193980.0,
      194051.0
    ],
    [
      195229.0,
      195261.0
    ],
    [
      221428.0,
      221536.0
    ]
  ],
  "file_starts": {
    "chb15_01.edf": 0.0,
    "chb15_02.edf": 3630.0,
    "chb15_03.edf": 7237.0,
    "chb15_04.edf": 10844.0,
    "chb15_05.edf": 14450.0,
    "chb15_06.edf": 18057.0,
    "chb15_07.edf": 21664.0,
    "chb15_08.edf": 25271.0,
    "chb15_09.edf": 28878.0,
    "chb15_10.edf": 32485.0,
    "chb15_11.edf": 36092.0,
    "chb15_12.edf": 39699.0,
    "chb15_13.edf": 43306.0,
    "chb15_14.edf": 46913.0,
    "chb15_15.edf": 50520.0,
    "chb15_16.edf": 54127.0,
    "chb15_17.edf": 57734.0,
    "chb15_19.edf": 64948.0,
    "chb15_20.edf": 68555.0,
    "chb15_22.edf": 75769.0,
    "chb15_26.edf": 90271.0,
    "chb15_28.edf": 97485.0,
    "chb15_29.edf": 101092.0,
    "chb15_30.edf": 104699.0,
    "chb15_31.edf": 108305.0,
    "chb15_32.edf": 111912.0,
    "chb15_33.edf": 115519.0,
    "chb15_35.edf": 122733.0,
    "chb15_37.edf": 129947.0,
    "chb15_40.edf": 140768.0,
    "chb15_45.edf": 158807.0,
    "chb15_46.edf": 162414.0,
    "chb15_49.edf": 173692.0,
    "chb15_50.edf": 177343.0,
    "chb15_51.edf": 180950.0,
    "chb15_52.edf": 184557.0,
    "chb15_54.edf": 191801.0,
    "chb15_61.edf": 217070.0,
    "chb15_62.edf": 220677.0,
    "chb15_63.edf": 224284.0
  },
  "skipped_files": []
}
```
