## Supplementary material for "Same pipelines, different answers: how evaluation design shapes EEG seizure prediction": Reproducibility archive (code, manifests and predictions): chb16_events.json

```
{
  "events": [
    [
      34748.0,
      34757.0
    ],
    [
      37185.0,
      37194.0
    ],
    [
      48740.0,
      48754.0
    ],
    [
      55314.0,
      55320.0
    ],
    [
      57934.0,
      57943.0
    ],
    [
      59401.0,
      59407.0
    ],
    [
      59869.0,
      59877.0
    ],
    [
      60997.0,
      61005.0
    ],
    [
      61941.0,
      61949.0
    ],
    [
      63223.0,
      63230.0
    ]
  ],
  "file_starts": {
    "chb16_01.edf": 0.0,
    "chb16_02.edf": 3603.0,
    "chb16_03.edf": 7210.0,
    "chb16_04.edf": 10816.0,
    "chb16_05.edf": 14423.0,
    "chb16_06.edf": 18030.0,
    "chb16_07.edf": 21637.0,
    "chb16_08.edf": 25244.0,
    "chb16_09.edf": 28851.0,
    "chb16_10.edf": 32458.0,
    "chb16_11.edf": 36065.0,
    "chb16_12.edf": 39672.0,
    "chb16_13.edf": 43279.0,
    "chb16_14.edf": 46886.0,
    "chb16_15.edf": 50493.0,
    "chb16_16.edf": 54100.0,
    "chb16_17.edf": 57707.0,
    "chb16_18.edf": 61314.0,
    "chb16_19.edf": 64921.0
  },
  "skipped_files": []
}
```
