## Supplementary material for "Same pipelines, different answers: how evaluation design shapes EEG seizure prediction": Reproducibility archive (code, manifests and predictions): chb17_events.json

```
{
  "events": [
    [
      2282.0,
      2372.0
    ],
    [
      6632.0,
      6747.0
    ],
    [
      219880.0,
      219968.0
    ]
  ],
  "file_starts": {
    "chb17a_03.edf": 0.0,
    "chb17a_04.edf": 3607.0,
    "chb17a_05.edf": 7214.0,
    "chb17a_06.edf": 10821.0,
    "chb17a_08.edf": 18061.0,
    "chb17b_57.edf": 195103.0,
    "chb17b_58.edf": 198710.0,
    "chb17b_59.edf": 202317.0,
    "chb17b_60.edf": 205923.0,
    "chb17b_63.edf": 216744.0,
    "chb17b_67.edf": 229978.0,
    "chb17b_68.edf": 233585.0,
    "chb17b_69.edf": 237192.0,
    "chb17c_02.edf": 270368.0,
    "chb17c_03.edf": 273975.0,
    "chb17c_04.edf": 277582.0,
    "chb17c_05.edf": 281188.0,
    "chb17c_06.edf": 284795.0,
    "chb17c_07.edf": 288402.0,
    "chb17c_08.edf": 292009.0,
    "chb17c_13.edf": 310324.0
  },
  "skipped_files": []
}
```
