## Supplementary material for "Same pipelines, different answers: how evaluation design shapes EEG seizure prediction": Reproducibility archive (code, manifests and predictions): chb18_events.json

```
{
  "events": [
    [
      133413.0,
      133463.0
    ],
    [
      134084.0,
      134114.0
    ],
    [
      146516.0,
      146584.0
    ],
    [
      152227.0,
      152282.0
    ],
    [
      228319.0,
      228387.0
    ],
    [
      313217.0,
      313263.0
    ]
  ],
  "file_starts": {
    "chb18_01.edf": 0.0,
    "chb18_02.edf": 3694.0,
    "chb18_03.edf": 7301.0,
    "chb18_04.edf": 10908.0,
    "chb18_05.edf": 14515.0,
    "chb18_06.edf": 18122.0,
    "chb18_07.edf": 21729.0,
    "chb18_08.edf": 25335.0,
    "chb18_09.edf": 28942.0,
    "chb18_10.edf": 32549.0,
    "chb18_11.edf": 36156.0,
    "chb18_12.edf": 39763.0,
    "chb18_13.edf": 43370.0,
    "chb18_14.edf": 46976.0,
    "chb18_15.edf": 50583.0,
    "chb18_16.edf": 54190.0,
    "chb18_17.edf": 57797.0,
    "chb18_18.edf": 83047.0,
    "chb18_19.edf": 86654.0,
    "chb18_20.edf": 90261.0,
    "chb18_21.edf": 93867.0,
    "chb18_22.edf": 97474.0,
    "chb18_23.edf": 108295.0,
    "chb18_24.edf": 111902.0,
    "chb18_25.edf": 115508.0,
    "chb18_26.edf": 119115.0,
    "chb18_27.edf": 122722.0,
    "chb18_28.edf": 126329.0,
    "chb18_29.edf": 129936.0,
    "chb18_30.edf": 133543.0,
    "chb18_31.edf": 144429.0,
    "chb18_32.edf": 150319.0,
    "chb18_33.edf": 164747.0,
    "chb18_34.edf": 179237.0,
    "chb18_35.edf": 226123.0,
    "chb18_36.edf": 312754.0
  },
  "skipped_files": []
}
```
