## Supplementary material for "Same pipelines, different answers: how evaluation design shapes EEG seizure prediction": Reproducibility archive (code, manifests and predictions): chb19_events.json

```
{
  "events": [
    [
      286684.0,
      286762.0
    ],
    [
      311046.0,
      311123.0
    ],
    [
      325740.0,
      325821.0
    ]
  ],
  "file_starts": {
    "chb19_01.edf": 0.0,
    "chb19_02.edf": 3602.0,
    "chb19_03.edf": 7210.0,
    "chb19_04.edf": 10816.0,
    "chb19_05.edf": 14423.0,
    "chb19_06.edf": 18030.0,
    "chb19_07.edf": 21637.0,
    "chb19_08.edf": 25244.0,
    "chb19_09.edf": 28850.0,
    "chb19_10.edf": 32457.0,
    "chb19_11.edf": 36064.0,
    "chb19_12.edf": 39671.0,
    "chb19_13.edf": 43277.0,
    "chb19_14.edf": 46884.0,
    "chb19_15.edf": 50491.0,
    "chb19_16.edf": 54098.0,
    "chb19_17.edf": 68525.0,
    "chb19_18.edf": 72132.0,
    "chb19_19.edf": 75738.0,
    "chb19_20.edf": 79345.0,
    "chb19_21.edf": 82952.0,
    "chb19_22.edf": 104592.0,
    "chb19_23.edf": 108199.0,
    "chb19_24.edf": 111806.0,
    "chb19_25.edf": 115412.0,
    "chb19_26.edf": 126233.0,
    "chb19_27.edf": 206828.0,
    "chb19_28.edf": 286385.0,
    "chb19_29.edf": 308082.0,
    "chb19_30.edf": 322581.0
  },
  "skipped_files": []
}
```
