## Supplementary material for "Same pipelines, different answers: how evaluation design shapes EEG seizure prediction": Reproducibility archive (code, manifests and predictions): chb20_events.json

```
{
  "events": [
    [
      39799.0,
      39828.0
    ],
    [
      44752.0,
      44782.0
    ],
    [
      45810.0,
      45849.0
    ],
    [
      48890.0,
      48928.0
    ],
    [
      50916.0,
      50951.0
    ],
    [
      52215.0,
      52264.0
    ],
    [
      56358.0,
      56393.0
    ],
    [
      234792.0,
      234831.0
    ]
  ],
  "file_starts": {
    "chb20_01.edf": 0.0,
    "chb20_02.edf": 3636.0,
    "chb20_03.edf": 7243.0,
    "chb20_04.edf": 10851.0,
    "chb20_05.edf": 14458.0,
    "chb20_06.edf": 18065.0,
    "chb20_07.edf": 21671.0,
    "chb20_08.edf": 25278.0,
    "chb20_11.edf": 36098.0,
    "chb20_12.edf": 39705.0,
    "chb20_13.edf": 43312.0,
    "chb20_14.edf": 46919.0,
    "chb20_15.edf": 50526.0,
    "chb20_16.edf": 54132.0,
    "chb20_17.edf": 57616.0,
    "chb20_21.edf": 71779.0,
    "chb20_22.edf": 75478.0,
    "chb20_23.edf": 76596.0,
    "chb20_25.edf": 83412.0,
    "chb20_26.edf": 87019.0,
    "chb20_27.edf": 90625.0,
    "chb20_28.edf": 94232.0,
    "chb20_29.edf": 97839.0,
    "chb20_30.edf": 101446.0,
    "chb20_31.edf": 105053.0,
    "chb20_34.edf": 115873.0,
    "chb20_59.edf": 200936.0,
    "chb20_60.edf": 204543.0,
    "chb20_68.edf": 233399.0
  },
  "skipped_files": []
}
```
