## Supplementary material for "Same pipelines, different answers: how evaluation design shapes EEG seizure prediction": Reproducibility archive (code, manifests and predictions): chb21_events.json

```
{
  "events": [
    [
      66236.0,
      66292.0
    ],
    [
      71182.0,
      71232.0
    ],
    [
      80773.0,
      80854.0
    ],
    [
      84930.0,
      84942.0
    ]
  ],
  "file_starts": {
    "chb21_01.edf": 0.0,
    "chb21_02.edf": 3604.0,
    "chb21_03.edf": 7212.0,
    "chb21_04.edf": 10819.0,
    "chb21_05.edf": 14426.0,
    "chb21_06.edf": 18033.0,
    "chb21_07.edf": 21639.0,
    "chb21_08.edf": 25246.0,
    "chb21_09.edf": 28853.0,
    "chb21_10.edf": 32460.0,
    "chb21_11.edf": 36067.0,
    "chb21_12.edf": 39674.0,
    "chb21_13.edf": 43281.0,
    "chb21_14.edf": 46888.0,
    "chb21_15.edf": 50495.0,
    "chb21_16.edf": 54102.0,
    "chb21_17.edf": 57734.0,
    "chb21_18.edf": 61341.0,
    "chb21_19.edf": 64948.0,
    "chb21_20.edf": 68555.0,
    "chb21_21.edf": 78770.0,
    "chb21_22.edf": 82377.0,
    "chb21_23.edf": 88756.0,
    "chb21_24.edf": 95966.0,
    "chb21_25.edf": 103180.0,
    "chb21_26.edf": 106787.0,
    "chb21_27.edf": 110394.0,
    "chb21_28.edf": 114001.0,
    "chb21_29.edf": 139249.0,
    "chb21_30.edf": 157283.0,
    "chb21_31.edf": 189745.0,
    "chb21_32.edf": 193352.0,
    "chb21_33.edf": 196959.0
  },
  "skipped_files": []
}
```
