## Supplementary material for "Same pipelines, different answers: how evaluation design shapes EEG seizure prediction": Reproducibility archive (code, manifests and predictions): chb22_events.json

```
{
  "events": [
    [
      72181.0,
      72239.0
    ],
    [
      89987.0,
      90061.0
    ],
    [
      135003.0,
      135075.0
    ]
  ],
  "file_starts": {
    "chb22_01.edf": 0.0,
    "chb22_02.edf": 3603.0,
    "chb22_03.edf": 7209.0,
    "chb22_04.edf": 10816.0,
    "chb22_05.edf": 14423.0,
    "chb22_06.edf": 18030.0,
    "chb22_07.edf": 21636.0,
    "chb22_08.edf": 25243.0,
    "chb22_09.edf": 28850.0,
    "chb22_10.edf": 32456.0,
    "chb22_11.edf": 36063.0,
    "chb22_15.edf": 50780.0,
    "chb22_16.edf": 54387.0,
    "chb22_17.edf": 57993.0,
    "chb22_18.edf": 61600.0,
    "chb22_19.edf": 65207.0,
    "chb22_20.edf": 68814.0,
    "chb22_21.edf": 72421.0,
    "chb22_22.edf": 76028.0,
    "chb22_23.edf": 79635.0,
    "chb22_24.edf": 83241.0,
    "chb22_25.edf": 86848.0,
    "chb22_26.edf": 90455.0,
    "chb22_27.edf": 94062.0,
    "chb22_28.edf": 97669.0,
    "chb22_29.edf": 101275.0,
    "chb22_30.edf": 104882.0,
    "chb22_38.edf": 133740.0,
    "chb22_51.edf": 181516.0,
    "chb22_54.edf": 192337.0,
    "chb22_77.edf": 269731.0
  },
  "skipped_files": []
}
```
