## Supplementary material for "Same pipelines, different answers: how evaluation design shapes EEG seizure prediction": Reproducibility archive (code, manifests and predictions): chb23_events.json

```
{
  "events": [
    [
      3962.0,
      4075.0
    ],
    [
      10533.0,
      10553.0
    ],
    [
      15312.0,
      15359.0
    ],
    [
      23159.0,
      23230.0
    ],
    [
      27455.0,
      27517.0
    ],
    [
      29075.0,
      29102.0
    ],
    [
      30150.0,
      30234.0
    ]
  ],
  "file_starts": {
    "chb23_06.edf": 0.0,
    "chb23_07.edf": 7519.0,
    "chb23_08.edf": 10208.0,
    "chb23_09.edf": 20570.0,
    "chb23_10.edf": 35023.0,
    "chb23_16.edf": 103715.0,
    "chb23_17.edf": 118125.0,
    "chb23_19.edf": 149431.0,
    "chb23_20.edf": 163839.0
  },
  "skipped_files": []
}
```
