## Supplementary material for "Same pipelines, different answers: how evaluation design shapes EEG seizure prediction": Reproducibility archive (code, manifests and predictions): 1dcnn_seed42.json

```
{
  "test_max_abs_error": 7.289648056030273e-05,
  "parity_n": 2549,
  "parity_scope": "all test windows",
  "checkpoint_sha256": "c3170b9ba91572b7a21b70a93657d47be72e1146dad2db55b680b02ec651efa5",
  "validation_auc": 0.5847710306840032,
  "archived_validation_auc": 0.5847671414021348,
  "device": "mps"
}
```
