## Supplementary material for "Same pipelines, different answers: how evaluation design shapes EEG seizure prediction": Reproducibility archive (code, manifests and predictions): 1dcnn_seed123.json

```
{
  "test_max_abs_error": 0.0004336237907409668,
  "parity_n": 2746,
  "parity_scope": "all test windows",
  "checkpoint_sha256": "00c1e01c94c3eae905f1ae2705d3c15dd629133d9f0f250e3c02074a1a335e02",
  "validation_auc": 0.6381725548925865,
  "archived_validation_auc": 0.6381691666356075,
  "device": "mps"
}
```
