## Supplementary material for "Same pipelines, different answers: how evaluation design shapes EEG seizure prediction": Reproducibility archive (code, manifests and predictions): 1dcnn_seed456.json

```
{
  "test_max_abs_error": 0.0001589357852935791,
  "parity_n": 3232,
  "parity_scope": "all test windows",
  "checkpoint_sha256": "4c16e9391338ba80c4e84ff837b07caf368522237025cdd169e8ede359bd8578",
  "validation_auc": 0.5831031008048572,
  "archived_validation_auc": 0.5830984238744542,
  "device": "mps"
}
```
