## Supplementary material for "Same pipelines, different answers: how evaluation design shapes EEG seizure prediction": Reproducibility archive (code, manifests and predictions): 1dcnn_seed789.json

```
{
  "test_max_abs_error": 6.511807441711426e-05,
  "parity_n": 3020,
  "parity_scope": "all test windows",
  "checkpoint_sha256": "84f11a13c5b9e68e3f0da5dd5e9466b197c99f135cc3c91810d9e68e1d04d9fc",
  "validation_auc": 0.46104760648187026,
  "archived_validation_auc": 0.46104520756618006,
  "device": "mps"
}
```
