## Supplementary material for "Same pipelines, different answers: how evaluation design shapes EEG seizure prediction": Reproducibility archive (code, manifests and predictions): 1dcnn_seed1024.json

```
{
  "test_max_abs_error": 2.7179718017578125e-05,
  "parity_n": 2490,
  "parity_scope": "all test windows",
  "checkpoint_sha256": "914d3a1ffbc8b6c8b0408557d3abffc5a196e3301a10e0a1b023b0f9ca854e97",
  "validation_auc": 0.6071564909397873,
  "archived_validation_auc": 0.6071574928986168,
  "device": "mps"
}
```
