## Supplementary material for "Same pipelines, different answers: how evaluation design shapes EEG seizure prediction": Reproducibility archive (code, manifests and predictions): 1dcnn_seed2025.json

```
{
  "test_max_abs_error": 0.00017511844635009766,
  "parity_n": 2683,
  "parity_scope": "all test windows",
  "checkpoint_sha256": "8e44eb0a16e3629f08e508a5a3f219ff1baac7a136fdb616f966ba4338aa257d",
  "validation_auc": 0.7074476661089033,
  "archived_validation_auc": 0.7074542023983825,
  "device": "mps"
}
```
