## Supplementary material for "Same pipelines, different answers: how evaluation design shapes EEG seizure prediction": Reproducibility archive (code, manifests and predictions): 1dcnn_seed3141.json

```
{
  "test_max_abs_error": 5.65648078918457e-05,
  "parity_n": 2481,
  "parity_scope": "all test windows",
  "checkpoint_sha256": "1667980ed58b1cf246506fbb803482074d1e9c75d1b8a240ba25243dc192f9bf",
  "validation_auc": 0.625655288286747,
  "archived_validation_auc": 0.6256562907675528,
  "device": "mps"
}
```
