## Supplementary material for "Same pipelines, different answers: how evaluation design shapes EEG seizure prediction": Reproducibility archive (code, manifests and predictions): 1dcnn_seed4096.json

```
{
  "test_max_abs_error": 0.00018668174743652344,
  "parity_n": 2682,
  "parity_scope": "all test windows",
  "checkpoint_sha256": "48af6348670f05a51c9462b5ce290c9d78b851470769bd5381168cc2e639e7d3",
  "validation_auc": 0.6704580751162645,
  "archived_validation_auc": 0.6704537908372123,
  "device": "mps"
}
```
