## Supplementary material for "Same pipelines, different answers: how evaluation design shapes EEG seizure prediction": Reproducibility archive (code, manifests and predictions): 1dcnn_seed5555.json

```
{
  "test_max_abs_error": 3.0487775802612305e-05,
  "parity_n": 2410,
  "parity_scope": "all test windows",
  "checkpoint_sha256": "5e630bd6f34d0fa88a90860f399f7b414f9ceda56011e26e12a652fae4f96b1f",
  "validation_auc": 0.6065471781417734,
  "archived_validation_auc": 0.6065490025797553,
  "device": "mps"
}
```
