## Supplementary material for "Same pipelines, different answers: how evaluation design shapes EEG seizure prediction": Reproducibility archive (code, manifests and predictions): 1dcnn_seed6174.json

```
{
  "test_max_abs_error": 5.3882598876953125e-05,
  "parity_n": 2712,
  "parity_scope": "all test windows",
  "checkpoint_sha256": "43a075fc1ce58ccbd174921d9c09b9e7905bc8aa121c3538ddec0b7e7766a899",
  "validation_auc": 0.6472174521672108,
  "archived_validation_auc": 0.6472110763511063,
  "device": "mps"
}
```
