## Supplementary material for "Same pipelines, different answers: how evaluation design shapes EEG seizure prediction": Reproducibility archive (code, manifests and predictions): 1dcnn_seed7077.json

```
{
  "test_max_abs_error": 6.696581840515137e-05,
  "parity_n": 2073,
  "parity_scope": "all test windows",
  "checkpoint_sha256": "adc9b30c57f45cd0707eac039e094b79fd74853c0a4d2b83414e179a18f41015",
  "validation_auc": 0.585740456959823,
  "archived_validation_auc": 0.5857380565573236,
  "device": "mps"
}
```
