## Supplementary material for "Same pipelines, different answers: how evaluation design shapes EEG seizure prediction": Reproducibility archive (code, manifests and predictions): 1dcnn_seed8192.json

```
{
  "test_max_abs_error": 0.0004362165927886963,
  "parity_n": 2677,
  "parity_scope": "all test windows",
  "checkpoint_sha256": "b5346c165064660dac909986b04ad8e76ee6221f452804c20af0ca52cab24891",
  "validation_auc": 0.6611501377410468,
  "archived_validation_auc": 0.6611278236914601,
  "device": "mps"
}
```
