## Supplementary material for "Same pipelines, different answers: how evaluation design shapes EEG seizure prediction": Reproducibility archive (code, manifests and predictions): 1dcnn_seed9001.json

```
{
  "test_max_abs_error": 0.00020891427993774414,
  "parity_n": 4205,
  "parity_scope": "all test windows",
  "checkpoint_sha256": "93999c8c1b679beddb0d91802101db1d11bc82db93849e8e26182a77618fd496",
  "validation_auc": 0.6390588402151627,
  "archived_validation_auc": 0.6390504973396657,
  "device": "mps"
}
```
