## Supplementary material for "Same pipelines, different answers: how evaluation design shapes EEG seizure prediction": Reproducibility archive (code, manifests and predictions): 1dcnn_seed9999.json

```
{
  "test_max_abs_error": 0.00022125244140625,
  "parity_n": 1942,
  "parity_scope": "all test windows",
  "checkpoint_sha256": "ddd972c0cbc522f33a5a14b11ce3fd697386eb657a96213275d51a66b3f85c7b",
  "validation_auc": 0.5446721579301782,
  "archived_validation_auc": 0.5446574779397628,
  "device": "mps"
}
```
