## Supplementary material for "Same pipelines, different answers: how evaluation design shapes EEG seizure prediction": Reproducibility archive (code, manifests and predictions): 1dcnn_seed11111.json

```
{
  "test_max_abs_error": 0.0003965795040130615,
  "parity_n": 3599,
  "parity_scope": "all test windows",
  "checkpoint_sha256": "ee998ea5a81f07a810f1fdcffca8d102edca758344c1a564431e69587fd6431b",
  "validation_auc": 0.6174944302016321,
  "archived_validation_auc": 0.6174997601522234,
  "device": "mps"
}
```
