## Supplementary material for "Same pipelines, different answers: how evaluation design shapes EEG seizure prediction": Reproducibility archive (code, manifests and predictions): 1dcnn_seed12345.json

```
{
  "test_max_abs_error": 0.00010189414024353027,
  "parity_n": 3965,
  "parity_scope": "all test windows",
  "checkpoint_sha256": "89197a8a046734f9c4cefd748d70df15950ba3fa7383886541f3a4f68da2f13e",
  "validation_auc": 0.6387331946824752,
  "archived_validation_auc": 0.6387453927051758,
  "device": "mps"
}
```
