## Supplementary material for "Same pipelines, different answers: how evaluation design shapes EEG seizure prediction": Reproducibility archive (code, manifests and predictions): 1dcnn_seed13579.json

```
{
  "test_max_abs_error": 0.0001278519630432129,
  "parity_n": 2789,
  "parity_scope": "all test windows",
  "checkpoint_sha256": "506059bbf8513a0fd15fbf1aa7b30ce2ebcc683c597d4b546a5669e15925819c",
  "validation_auc": 0.6178051865907654,
  "archived_validation_auc": 0.6178038577859986,
  "device": "mps"
}
```
