## Supplementary material for "Same pipelines, different answers: how evaluation design shapes EEG seizure prediction": Reproducibility archive (code, manifests and predictions): 1dcnn_seed14142.json

```
{
  "test_max_abs_error": 0.00022998452186584473,
  "parity_n": 2410,
  "parity_scope": "all test windows",
  "checkpoint_sha256": "3d3d6309472ea0aaa910181c0b59f40df0e119dbaa8815dcdfe950e29332a29f",
  "validation_auc": 0.6926273341893048,
  "archived_validation_auc": 0.6926221285774864,
  "device": "mps"
}
```
