## Supplementary material for "Same pipelines, different answers: how evaluation design shapes EEG seizure prediction": Reproducibility archive (code, manifests and predictions): 1dcnn_seed15926.json

```
{
  "test_max_abs_error": 0.00026920437812805176,
  "parity_n": 2130,
  "parity_scope": "all test windows",
  "checkpoint_sha256": "590ead732ea6cc181b1c70f08aca3d668f3a2994eb36de361e594f0141ec6746",
  "validation_auc": 0.5331397754830848,
  "archived_validation_auc": 0.5331343159724535,
  "device": "mps"
}
```
