## Supplementary material for "Same pipelines, different answers: how evaluation design shapes EEG seizure prediction": Reproducibility archive (code, manifests and predictions): 1dcnn_seed16384.json

```
{
  "test_max_abs_error": 6.744265556335449e-05,
  "parity_n": 2886,
  "parity_scope": "all test windows",
  "checkpoint_sha256": "1acd2ed401f269db9eeb8a376722e36ad6711bf1c098b74e5bbad0e633b3870d",
  "validation_auc": 0.528073645769933,
  "archived_validation_auc": 0.5280698417528911,
  "device": "mps"
}
```
