## Supplementary material for "Same pipelines, different answers: how evaluation design shapes EEG seizure prediction": Reproducibility archive (code, manifests and predictions): eeg_conformer_seed42.json

```
{
  "test_max_abs_error": 1.0132789611816406e-06,
  "parity_n": 2549,
  "parity_scope": "all test windows",
  "checkpoint_sha256": "e6b6bc18fb1492ab37b5cfc657af9ea07a69354191c2833ba197369b50139ba2",
  "validation_auc": 0.6350698976875789,
  "archived_validation_auc": 0.6350698976875788,
  "device": "mps"
}
```
