## Supplementary material for "Same pipelines, different answers: how evaluation design shapes EEG seizure prediction": Reproducibility archive (code, manifests and predictions): eeg_conformer_seed123.json

```
{
  "test_max_abs_error": 4.112720489501953e-06,
  "parity_n": 2746,
  "parity_scope": "all test windows",
  "checkpoint_sha256": "0e38a3711985233ab4ac43c6ee773fd933c153a36b3155d381c04784c3b29d7a",
  "validation_auc": 0.6487190694491033,
  "archived_validation_auc": 0.6487196341585997,
  "device": "mps"
}
```
