## Supplementary material for "Same pipelines, different answers: how evaluation design shapes EEG seizure prediction": Reproducibility archive (code, manifests and predictions): eeg_conformer_seed456.json

```
{
  "test_max_abs_error": 2.562999725341797e-06,
  "parity_n": 3232,
  "parity_scope": "all test windows",
  "checkpoint_sha256": "5fc75ec3e521830fb5eea3dab98d23eac20b5e5e04abde4f6c4e6d55f6c18709",
  "validation_auc": 0.6292320905453725,
  "archived_validation_auc": 0.6292320905453725,
  "device": "mps"
}
```
