## Supplementary material for "Same pipelines, different answers: how evaluation design shapes EEG seizure prediction": Reproducibility archive (code, manifests and predictions): eeg_conformer_seed789.json

```
{
  "test_max_abs_error": 6.258487701416016e-07,
  "parity_n": 3020,
  "parity_scope": "all test windows",
  "checkpoint_sha256": "e95b378e9cf0a164af78f5c4f01ac855138f5ebba3842babd7fda623c53527ff",
  "validation_auc": 0.5026981804224491,
  "archived_validation_auc": 0.502696980964604,
  "device": "mps"
}
```
