## Supplementary material for "Same pipelines, different answers: how evaluation design shapes EEG seizure prediction": Reproducibility archive (code, manifests and predictions): eeg_conformer_seed1024.json

```
{
  "test_max_abs_error": 1.0728836059570312e-06,
  "parity_n": 2490,
  "parity_scope": "all test windows",
  "checkpoint_sha256": "8b54c26936b1741258dad213a18d377b73ace8636df3fe6bfae32ceeba7b39f4",
  "validation_auc": 0.6059491305502257,
  "archived_validation_auc": 0.6059491305502257,
  "device": "mps"
}
```
