## Supplementary material for "Same pipelines, different answers: how evaluation design shapes EEG seizure prediction": Reproducibility archive (code, manifests and predictions): eeg_conformer_seed2025.json

```
{
  "test_max_abs_error": 3.039836883544922e-06,
  "parity_n": 2683,
  "parity_scope": "all test windows",
  "checkpoint_sha256": "7e0077fcbfa5dd12519696019ba6c395e5d0f9fa47b5fa624659e9dd2b9cf488",
  "validation_auc": 0.7063920553580143,
  "archived_validation_auc": 0.7063912383218295,
  "device": "mps"
}
```
