## Supplementary material for "Same pipelines, different answers: how evaluation design shapes EEG seizure prediction": Reproducibility archive (code, manifests and predictions): eeg_conformer_seed3141.json

```
{
  "test_max_abs_error": 3.5762786865234375e-06,
  "parity_n": 2481,
  "parity_scope": "all test windows",
  "checkpoint_sha256": "d6fcee500cbda19a41c042df2fb701b7a01edd43a74fccb656a4d5e2fc6c1946",
  "validation_auc": 0.621163171795804,
  "archived_validation_auc": 0.621163171795804,
  "device": "mps"
}
```
