## Supplementary material for "Same pipelines, different answers: how evaluation design shapes EEG seizure prediction": Reproducibility archive (code, manifests and predictions): eeg_conformer_seed4096.json

```
{
  "test_max_abs_error": 2.8312206268310547e-06,
  "parity_n": 2682,
  "parity_scope": "all test windows",
  "checkpoint_sha256": "3ad2e7401edaef2b1b6f2968b5be9247560437ef454eda57676173e4666a6ef9",
  "validation_auc": 0.6408879810977608,
  "archived_validation_auc": 0.6408879810977608,
  "device": "mps"
}
```
