## Supplementary material for "Same pipelines, different answers: how evaluation design shapes EEG seizure prediction": Reproducibility archive (code, manifests and predictions): eeg_conformer_seed5555.json

```
{
  "test_max_abs_error": 1.5497207641601562e-06,
  "parity_n": 2410,
  "parity_scope": "all test windows",
  "checkpoint_sha256": "ad35fcc3cacc558eac29c9951c70f4813371d630e5a32820dc0cb7a7799cc77e",
  "validation_auc": 0.6185136668649223,
  "archived_validation_auc": 0.6185136668649223,
  "device": "mps"
}
```
