## Supplementary material for "Same pipelines, different answers: how evaluation design shapes EEG seizure prediction": Reproducibility archive (code, manifests and predictions): eeg_conformer_seed6174.json

```
{
  "test_max_abs_error": 1.9669532775878906e-06,
  "parity_n": 2712,
  "parity_scope": "all test windows",
  "checkpoint_sha256": "4879246d3403da62a70e595e845836ecf7fd90d529f74e2b3a8f4ba127b3121f",
  "validation_auc": 0.5022417369423285,
  "archived_validation_auc": 0.5022420203119332,
  "device": "mps"
}
```
