## Supplementary material for "Same pipelines, different answers: how evaluation design shapes EEG seizure prediction": Reproducibility archive (code, manifests and predictions): eeg_conformer_seed7077.json

```
{
  "test_max_abs_error": 2.175569534301758e-06,
  "parity_n": 2073,
  "parity_scope": "all test windows",
  "checkpoint_sha256": "2796adb93362ae9b3221e355486ef3222b7833ed20336fafaf54deb9530dbefb",
  "validation_auc": 0.5708272363109845,
  "archived_validation_auc": 0.5708272363109845,
  "device": "mps"
}
```
