## Supplementary material for "Same pipelines, different answers: how evaluation design shapes EEG seizure prediction": Reproducibility archive (code, manifests and predictions): eeg_conformer_seed8192.json

```
{
  "test_max_abs_error": 4.023313522338867e-06,
  "parity_n": 2677,
  "parity_scope": "all test windows",
  "checkpoint_sha256": "800cff4a30371b2eb182671f9d419109418233c7c870e546559f8a27f45455ae",
  "validation_auc": 0.6363118457300275,
  "archived_validation_auc": 0.6363118457300275,
  "device": "mps"
}
```
