## Supplementary material for "Same pipelines, different answers: how evaluation design shapes EEG seizure prediction": Reproducibility archive (code, manifests and predictions): eeg_conformer_seed9001.json

```
{
  "test_max_abs_error": 2.086162567138672e-06,
  "parity_n": 4205,
  "parity_scope": "all test windows",
  "checkpoint_sha256": "95349e6b1bb69b94b8c558f8e0b3779f240ece660e04a5e773723dbf5e588850",
  "validation_auc": 0.5596279911815807,
  "archived_validation_auc": 0.5596279911815807,
  "device": "mps"
}
```
