## Supplementary material for "Same pipelines, different answers: how evaluation design shapes EEG seizure prediction": Reproducibility archive (code, manifests and predictions): eeg_conformer_seed9999.json

```
{
  "test_max_abs_error": 5.066394805908203e-06,
  "parity_n": 1942,
  "parity_scope": "all test windows",
  "checkpoint_sha256": "ca758c96cd174b0f1c2c2b88238029a3cf5780ccfcfddba4b152bbefb9b71372",
  "validation_auc": 0.5217405922571101,
  "archived_validation_auc": 0.5217405922571101,
  "device": "mps"
}
```
