## Supplementary material for "Same pipelines, different answers: how evaluation design shapes EEG seizure prediction": Reproducibility archive (code, manifests and predictions): eeg_conformer_seed11111.json

```
{
  "test_max_abs_error": 1.996755599975586e-06,
  "parity_n": 3599,
  "parity_scope": "all test windows",
  "checkpoint_sha256": "9a2832ff944b82d8ead23981d7a7c8f11749e76d00e9f8129d68e038777e4d7c",
  "validation_auc": 0.576298409276246,
  "archived_validation_auc": 0.576298409276246,
  "device": "mps"
}
```
