## Supplementary material for "Same pipelines, different answers: how evaluation design shapes EEG seizure prediction": Reproducibility archive (code, manifests and predictions): eeg_conformer_seed12345.json

```
{
  "test_max_abs_error": 2.2649765014648438e-06,
  "parity_n": 3965,
  "parity_scope": "all test windows",
  "checkpoint_sha256": "cf43805f8ab7ed906044c8735316ef346b80e4c032098e9d2005f7533a362614",
  "validation_auc": 0.6609996686203833,
  "archived_validation_auc": 0.6609996686203833,
  "device": "mps"
}
```
