## Supplementary material for "Same pipelines, different answers: how evaluation design shapes EEG seizure prediction": Reproducibility archive (code, manifests and predictions): eeg_conformer_seed13579.json

```
{
  "test_max_abs_error": 1.9073486328125e-06,
  "parity_n": 2789,
  "parity_scope": "all test windows",
  "checkpoint_sha256": "6a5d69a4e93e141d57d2c71562c6b8f5af223b412c24e1a47c75c6fc43369e6e",
  "validation_auc": 0.5977020314767273,
  "archived_validation_auc": 0.5977020314767273,
  "device": "mps"
}
```
