## Supplementary material for "Same pipelines, different answers: how evaluation design shapes EEG seizure prediction": Reproducibility archive (code, manifests and predictions): eeg_conformer_seed14142.json

```
{
  "test_max_abs_error": 4.351139068603516e-06,
  "parity_n": 2410,
  "parity_scope": "all test windows",
  "checkpoint_sha256": "a84c2bc01b1fbe1b62255d603c03ec218fd7445fa4012a506e635ee85279d6e4",
  "validation_auc": 0.695419863545438,
  "archived_validation_auc": 0.6954196525071211,
  "device": "mps"
}
```
