## Supplementary material for "Same pipelines, different answers: how evaluation design shapes EEG seizure prediction": Reproducibility archive (code, manifests and predictions): eeg_conformer_seed15926.json

```
{
  "test_max_abs_error": 1.8477439880371094e-06,
  "parity_n": 2130,
  "parity_scope": "all test windows",
  "checkpoint_sha256": "b132f88d80f2cd62398ba0c6d6a81d9bdd8fbbedade504189dacfcf3fc7e6f2f",
  "validation_auc": 0.5871924794149151,
  "archived_validation_auc": 0.5871924794149151,
  "device": "mps"
}
```
