## Supplementary material for "Same pipelines, different answers: how evaluation design shapes EEG seizure prediction": Reproducibility archive (code, manifests and predictions): eeg_conformer_seed16384.json

```
{
  "test_max_abs_error": 2.0563602447509766e-06,
  "parity_n": 2886,
  "parity_scope": "all test windows",
  "checkpoint_sha256": "9b842b3ddc32fc3e6941a6bcbf39f8217aa4e39df27d1d3941f3fa4e123f5fd9",
  "validation_auc": 0.533027743964293,
  "archived_validation_auc": 0.5330264759586123,
  "device": "mps"
}
```
