## Supplementary material for "Same pipelines, different answers: how evaluation design shapes EEG seizure prediction": Reproducibility archive (code, manifests and predictions): eegnet_seed42.json

```
{
  "test_max_abs_error": 0.0002893805503845215,
  "parity_n": 2549,
  "parity_scope": "all test windows",
  "checkpoint_sha256": "674b6d95fdcfedd001273e343a38b3511ef59b39bbb9f294fc6caa267a80447f",
  "validation_auc": 0.5620795017829927,
  "archived_validation_auc": 0.5620765848215914,
  "device": "mps"
}
```
