## Supplementary material for "Same pipelines, different answers: how evaluation design shapes EEG seizure prediction": Reproducibility archive (code, manifests and predictions): eegnet_seed123.json

```
{
  "test_max_abs_error": 0.0003161132335662842,
  "parity_n": 2746,
  "parity_scope": "all test windows",
  "checkpoint_sha256": "aac02b4da2abb9bda8ebd6b7edc75101b387506522526b7b0c322bff501df9ac",
  "validation_auc": 0.5465179447736701,
  "archived_validation_auc": 0.5465120153239569,
  "device": "mps"
}
```
