## Supplementary material for "Same pipelines, different answers: how evaluation design shapes EEG seizure prediction": Reproducibility archive (code, manifests and predictions): eegnet_seed456.json

```
{
  "test_max_abs_error": 0.00016576051712036133,
  "parity_n": 3232,
  "parity_scope": "all test windows",
  "checkpoint_sha256": "c5c64f54c9f59218a445f649431daec005e25323d6c716454ebf51c31e288995",
  "validation_auc": 0.52056233710464,
  "archived_validation_auc": 0.5205627622801311,
  "device": "mps"
}
```
