## Supplementary material for "Same pipelines, different answers: how evaluation design shapes EEG seizure prediction": Reproducibility archive (code, manifests and predictions): eegnet_seed789.json

```
{
  "test_max_abs_error": 8.273124694824219e-05,
  "parity_n": 3020,
  "parity_scope": "all test windows",
  "checkpoint_sha256": "0a2e8e2d87920c21fd0d0fcd8310f900ed8aeaa66d07753f11b4de3d1f3ddafa",
  "validation_auc": 0.5050749061424236,
  "archived_validation_auc": 0.5050725072267335,
  "device": "mps"
}
```
