## Supplementary material for "Same pipelines, different answers: how evaluation design shapes EEG seizure prediction": Reproducibility archive (code, manifests and predictions): eegnet_seed1024.json

```
{
  "test_max_abs_error": 0.0003465414047241211,
  "parity_n": 2490,
  "parity_scope": "all test windows",
  "checkpoint_sha256": "a3acccc1466e555cbd303fe8202bcdcd515492d239f46258f0bd6aeacc1aff0a",
  "validation_auc": 0.5924096608870342,
  "archived_validation_auc": 0.5924239388003547,
  "device": "mps"
}
```
