## Supplementary material for "Same pipelines, different answers: how evaluation design shapes EEG seizure prediction": Reproducibility archive (code, manifests and predictions): eegnet_seed2025.json

```
{
  "test_max_abs_error": 0.00013518333435058594,
  "parity_n": 2683,
  "parity_scope": "all test windows",
  "checkpoint_sha256": "7debbb752e812b35e056a071fa470d9e0fdc67ff727d62c7b7fa0596fcf13976",
  "validation_auc": 0.6137515904971066,
  "archived_validation_auc": 0.6137597608589556,
  "device": "mps"
}
```
