## Supplementary material for "Same pipelines, different answers: how evaluation design shapes EEG seizure prediction": Reproducibility archive (code, manifests and predictions): eegnet_seed3141.json

```
{
  "test_max_abs_error": 0.0001360774040222168,
  "parity_n": 2481,
  "parity_scope": "all test windows",
  "checkpoint_sha256": "726aed1a6c3828451f25030673f79fdb2daa1806cd437cbf71241a2e49407d27",
  "validation_auc": 0.6035138288885562,
  "archived_validation_auc": 0.6035104872858701,
  "device": "mps"
}
```
