## Supplementary material for "Same pipelines, different answers: how evaluation design shapes EEG seizure prediction": Reproducibility archive (code, manifests and predictions): eegnet_seed4096.json

```
{
  "test_max_abs_error": 0.00023621320724487305,
  "parity_n": 2682,
  "parity_scope": "all test windows",
  "checkpoint_sha256": "a81814cf219efa2b71139f856b06d4d03d407780a507271ab90fe16b8f27becd",
  "validation_auc": 0.6051225518022891,
  "archived_validation_auc": 0.6051139832441845,
  "device": "mps"
}
```
