## Supplementary material for "Same pipelines, different answers: how evaluation design shapes EEG seizure prediction": Reproducibility archive (code, manifests and predictions): eegnet_seed5555.json

```
{
  "test_max_abs_error": 0.0002264082431793213,
  "parity_n": 2410,
  "parity_scope": "all test windows",
  "checkpoint_sha256": "bad15e923d80e4c985e32c5d51dbdf5384f015c04f14ac5499c8185774215044",
  "validation_auc": 0.5697026530977133,
  "archived_validation_auc": 0.5697099508496407,
  "device": "mps"
}
```
