## Supplementary material for "Same pipelines, different answers: how evaluation design shapes EEG seizure prediction": Reproducibility archive (code, manifests and predictions): eegnet_seed6174.json

```
{
  "test_max_abs_error": 0.00012296438217163086,
  "parity_n": 2712,
  "parity_scope": "all test windows",
  "checkpoint_sha256": "f46a76a7d40ab92a37d2efd1ff11054f41afa2929b94930318077797ead71acf",
  "validation_auc": 0.5265157440152339,
  "archived_validation_auc": 0.5265262286906057,
  "device": "mps"
}
```
