## Supplementary material for "Same pipelines, different answers: how evaluation design shapes EEG seizure prediction": Reproducibility archive (code, manifests and predictions): eegnet_seed7077.json

```
{
  "test_max_abs_error": 8.916854858398438e-05,
  "parity_n": 2073,
  "parity_scope": "all test windows",
  "checkpoint_sha256": "717b73a6df6f47a3aa08803f823c56cc263f0b210d1d93bbf2f5e6da17a4d373",
  "validation_auc": 0.5431145894543598,
  "archived_validation_auc": 0.5431117089713603,
  "device": "mps"
}
```
