## Supplementary material for "Same pipelines, different answers: how evaluation design shapes EEG seizure prediction": Reproducibility archive (code, manifests and predictions): eegnet_seed8192.json

```
{
  "test_max_abs_error": 0.0003120899200439453,
  "parity_n": 2677,
  "parity_scope": "all test windows",
  "checkpoint_sha256": "9aa42e6ab6878f2ec66e24e9448fbf276e53060de7725c01d786c7472e329774",
  "validation_auc": 0.6052106060606061,
  "archived_validation_auc": 0.6052028925619835,
  "device": "mps"
}
```
