## Supplementary material for "Same pipelines, different answers: how evaluation design shapes EEG seizure prediction": Reproducibility archive (code, manifests and predictions): eegnet_seed9001.json

```
{
  "test_max_abs_error": 0.00017786026000976562,
  "parity_n": 4205,
  "parity_scope": "all test windows",
  "checkpoint_sha256": "ff8a27a927c6dc27916a94472606f9112b64fd0e09d69b03dca845fd104eb705",
  "validation_auc": 0.5644343217555079,
  "archived_validation_auc": 0.5644276474551102,
  "device": "mps"
}
```
