## Supplementary material for "Same pipelines, different answers: how evaluation design shapes EEG seizure prediction": Reproducibility archive (code, manifests and predictions): eegnet_seed9999.json

```
{
  "test_max_abs_error": 0.00016984343528747559,
  "parity_n": 1942,
  "parity_scope": "all test windows",
  "checkpoint_sha256": "d58c9fc799a22cb3d7de9052e1ae9fea5c450a02275dab76306ac669af7eea60",
  "validation_auc": 0.5263330615167365,
  "archived_validation_auc": 0.5263261950696068,
  "device": "mps"
}
```
