## Supplementary material for "Same pipelines, different answers: how evaluation design shapes EEG seizure prediction": Reproducibility archive (code, manifests and predictions): eegnet_seed11111.json

```
{
  "test_max_abs_error": 9.146332740783691e-05,
  "parity_n": 3599,
  "parity_scope": "all test windows",
  "checkpoint_sha256": "0d2b883e79a1a2e2e99831eff436894710d77eed1ad89eb08ecf6a317c005d18",
  "validation_auc": 0.4679246904631194,
  "archived_validation_auc": 0.467936183169082,
  "device": "mps"
}
```
