## Supplementary material for "Same pipelines, different answers: how evaluation design shapes EEG seizure prediction": Reproducibility archive (code, manifests and predictions): eegnet_seed12345.json

```
{
  "test_max_abs_error": 0.0002372264862060547,
  "parity_n": 3965,
  "parity_scope": "all test windows",
  "checkpoint_sha256": "53485b4cf02b1d9af2e1c17042bd34cf8b3e3e1224dba2da58f79b0b7967cd28",
  "validation_auc": 0.6767310518964876,
  "archived_validation_auc": 0.6767452829229716,
  "device": "mps"
}
```
