## Supplementary material for "Same pipelines, different answers: how evaluation design shapes EEG seizure prediction": Reproducibility archive (code, manifests and predictions): eegnet_seed13579.json

```
{
  "test_max_abs_error": 8.755922317504883e-05,
  "parity_n": 2789,
  "parity_scope": "all test windows",
  "checkpoint_sha256": "32adfd8f0a837f5a261547764240729095b97f90059548b60d864422a45cf373",
  "validation_auc": 0.635281626882252,
  "archived_validation_auc": 0.6352862776989354,
  "device": "mps"
}
```
