## Supplementary material for "Same pipelines, different answers: how evaluation design shapes EEG seizure prediction": Reproducibility archive (code, manifests and predictions): eegnet_seed14142.json

```
{
  "test_max_abs_error": 0.0001665651798248291,
  "parity_n": 2410,
  "parity_scope": "all test windows",
  "checkpoint_sha256": "e5e066182951f4c8e89077255706cf7bf2665a3d51cb0b005a20a1b4e8167fec",
  "validation_auc": 0.640271260211089,
  "archived_validation_auc": 0.6402673208291725,
  "device": "mps"
}
```
