## Supplementary material for "Same pipelines, different answers: how evaluation design shapes EEG seizure prediction": Reproducibility archive (code, manifests and predictions): eegnet_seed15926.json

```
{
  "test_max_abs_error": 0.00011619925498962402,
  "parity_n": 2130,
  "parity_scope": "all test windows",
  "checkpoint_sha256": "e415b970290cba4d9cdcf038ed5066a24ff997e57bf2e1e40ec78bf0d9179776",
  "validation_auc": 0.5571528870438169,
  "archived_validation_auc": 0.5571474275331856,
  "device": "mps"
}
```
