## Supplementary material for "Same pipelines, different answers: how evaluation design shapes EEG seizure prediction": Reproducibility archive (code, manifests and predictions): eegnet_seed16384.json

```
{
  "test_max_abs_error": 0.00013196468353271484,
  "parity_n": 2886,
  "parity_scope": "all test windows",
  "checkpoint_sha256": "8e51b3a7e3db37eab61ac8225e3e0c9650be3ad89334941db2bccb5396c16970",
  "validation_auc": 0.5867696287279368,
  "archived_validation_auc": 0.5867683607222561,
  "device": "mps"
}
```
