## Supplementary material for "Same pipelines, different answers: how evaluation design shapes EEG seizure prediction": Reproducibility archive (code, manifests and predictions): psd_lda_seed2025.json

```
{
  "test_max_abs_error": 3.8251280784606934e-05,
  "parity_n": 2683,
  "parity_scope": "all test windows",
  "fit": "reconstructed PSD+LDA with released cached features"
}
```
