## Supplementary material for "Same pipelines, different answers: how evaluation design shapes EEG seizure prediction": Reproducibility archive (code, manifests and predictions): tcn_seed42.json

```
{
  "test_max_abs_error": 7.623434066772461e-05,
  "parity_n": 2549,
  "parity_scope": "all test windows",
  "checkpoint_sha256": "76f08fd53df25b91c2d42917bb1ace8680d3459a42d8ecbf5b29d724fb0a28b0",
  "validation_auc": 0.5987350110722993,
  "archived_validation_auc": 0.5987376849535839,
  "device": "mps"
}
```
