## Supplementary material for "Same pipelines, different answers: how evaluation design shapes EEG seizure prediction": Reproducibility archive (code, manifests and predictions): tcn_seed123.json

```
{
  "test_max_abs_error": 0.00063323974609375,
  "parity_n": 2746,
  "parity_scope": "all test windows",
  "checkpoint_sha256": "222a3bc925fc8cc270eec21109ac046e8eb5e983a533a6e1aea9c90c91c0c2d5",
  "validation_auc": 0.6176885649715217,
  "archived_validation_auc": 0.6176882826167736,
  "device": "mps"
}
```
