## Supplementary material for "Same pipelines, different answers: how evaluation design shapes EEG seizure prediction": Reproducibility archive (code, manifests and predictions): tcn_seed456.json

```
{
  "test_max_abs_error": 0.0004673898220062256,
  "parity_n": 3232,
  "parity_scope": "all test windows",
  "checkpoint_sha256": "ab7a0672557f653e304a96a0c526adf1a73cd9fd938c0ac5d37baf75a30a74cf",
  "validation_auc": 0.608495006313856,
  "archived_validation_auc": 0.6084916049099266,
  "device": "mps"
}
```
