## Supplementary material for "Same pipelines, different answers: how evaluation design shapes EEG seizure prediction": Reproducibility archive (code, manifests and predictions): tcn_seed789.json

```
{
  "test_max_abs_error": 6.303191184997559e-05,
  "parity_n": 3020,
  "parity_scope": "all test windows",
  "checkpoint_sha256": "b0f7c48572588adc13a9010902b495982532e92fd1d45e50706eaadad7a26ceb",
  "validation_auc": 0.4765835842199326,
  "archived_validation_auc": 0.47658658286454525,
  "device": "mps"
}
```
