## Supplementary material for "Same pipelines, different answers: how evaluation design shapes EEG seizure prediction": Reproducibility archive (code, manifests and predictions): tcn_seed1024.json

```
{
  "test_max_abs_error": 0.00025591254234313965,
  "parity_n": 2490,
  "parity_scope": "all test windows",
  "checkpoint_sha256": "0de29aae2bc7343a29a8e5492c5b7bfdd1d04a863357ee88d1f44ece6e23f747",
  "validation_auc": 0.6338556878697854,
  "archived_validation_auc": 0.6338526819932969,
  "device": "mps"
}
```
