## Supplementary material for "Same pipelines, different answers: how evaluation design shapes EEG seizure prediction": Reproducibility archive (code, manifests and predictions): tcn_seed2025.json

```
{
  "test_max_abs_error": 0.00030481815338134766,
  "parity_n": 2683,
  "parity_scope": "all test windows",
  "checkpoint_sha256": "331a6458eba5c8d50adaf8828e65f1a69393ed21862315efc97529000013736a",
  "validation_auc": 0.6964530825141183,
  "archived_validation_auc": 0.6964552612772781,
  "device": "mps"
}
```
