## Supplementary material for "Same pipelines, different answers: how evaluation design shapes EEG seizure prediction": Reproducibility archive (code, manifests and predictions): tcn_seed3141.json

```
{
  "test_max_abs_error": 0.00047007203102111816,
  "parity_n": 2481,
  "parity_scope": "all test windows",
  "checkpoint_sha256": "8615470275da0d102ff4c5ee77f453de4affd5df99a5e8522e533c1e44caed5e",
  "validation_auc": 0.6310005159434547,
  "archived_validation_auc": 0.6309991793023804,
  "device": "mps"
}
```
