## Supplementary material for "Same pipelines, different answers: how evaluation design shapes EEG seizure prediction": Reproducibility archive (code, manifests and predictions): tcn_seed4096.json

```
{
  "test_max_abs_error": 0.00015845894813537598,
  "parity_n": 2682,
  "parity_scope": "all test windows",
  "checkpoint_sha256": "907dce3ec40db123d39cbb107d8fce9364476731bcdf367e9ee1bdc99737c445",
  "validation_auc": 0.6509067676614049,
  "archived_validation_auc": 0.6509062321265233,
  "device": "mps"
}
```
