## Supplementary material for "Same pipelines, different answers: how evaluation design shapes EEG seizure prediction": Reproducibility archive (code, manifests and predictions): tcn_seed5555.json

```
{
  "test_max_abs_error": 0.0003305375576019287,
  "parity_n": 2410,
  "parity_scope": "all test windows",
  "checkpoint_sha256": "86ed50d47b5ce97c7b6a48b2f628785e7899e2be8494b33ab054cb13b5e60d45",
  "validation_auc": 0.6423499490981803,
  "archived_validation_auc": 0.6423499490981802,
  "device": "mps"
}
```
