## Supplementary material for "Same pipelines, different answers: how evaluation design shapes EEG seizure prediction": Reproducibility archive (code, manifests and predictions): tcn_seed6174.json

```
{
  "test_max_abs_error": 0.00017699599266052246,
  "parity_n": 2712,
  "parity_scope": "all test windows",
  "checkpoint_sha256": "461f9bc70b9ecdd798f2538c1935bd60cbc5986bdf2727db3cc50c541321c291",
  "validation_auc": 0.5591413617609721,
  "archived_validation_auc": 0.5591485876858905,
  "device": "mps"
}
```
