## Supplementary material for "Same pipelines, different answers: how evaluation design shapes EEG seizure prediction": Reproducibility archive (code, manifests and predictions): tcn_seed7077.json

```
{
  "test_max_abs_error": 5.003809928894043e-05,
  "parity_n": 2073,
  "parity_scope": "all test windows",
  "checkpoint_sha256": "98c7c47b9b1b85c43419f0848aab3e36d00d836e9097d68b4990a39ee780b939",
  "validation_auc": 0.5892229609060847,
  "archived_validation_auc": 0.5892239210670845,
  "device": "mps"
}
```
