## Supplementary material for "Same pipelines, different answers: how evaluation design shapes EEG seizure prediction": Reproducibility archive (code, manifests and predictions): tcn_seed8192.json

```
{
  "test_max_abs_error": 0.0002834200859069824,
  "parity_n": 2677,
  "parity_scope": "all test windows",
  "checkpoint_sha256": "bfe3aa116129c3a14999ead42686226b556cb8b97819273a74176151f58e2183",
  "validation_auc": 0.7005884297520661,
  "archived_validation_auc": 0.7005881542699726,
  "device": "mps"
}
```
