## Supplementary material for "Same pipelines, different answers: how evaluation design shapes EEG seizure prediction": Reproducibility archive (code, manifests and predictions): tcn_seed9001.json

```
{
  "test_max_abs_error": 0.000636667013168335,
  "parity_n": 4205,
  "parity_scope": "all test windows",
  "checkpoint_sha256": "c587c1e60d38889f94017f605188838e5546af12ea4e27b0ef2c39843a2434ff",
  "validation_auc": 0.5841180850597871,
  "archived_validation_auc": 0.5841360222421061,
  "device": "mps"
}
```
