## Supplementary material for "Same pipelines, different answers: how evaluation design shapes EEG seizure prediction": Reproducibility archive (code, manifests and predictions): tcn_seed9999.json

```
{
  "test_max_abs_error": 0.00012099742889404297,
  "parity_n": 1942,
  "parity_scope": "all test windows",
  "checkpoint_sha256": "e8b223e9bbdf6e5099e94a88b3ca5a2c55da5fd29398a2ca41504ebd90dae142",
  "validation_auc": 0.5293722930807996,
  "archived_validation_auc": 0.5293713459846439,
  "device": "mps"
}
```
