## Supplementary material for "Same pipelines, different answers: how evaluation design shapes EEG seizure prediction": Reproducibility archive (code, manifests and predictions): tcn_seed11111.json

```
{
  "test_max_abs_error": 0.00028580427169799805,
  "parity_n": 3599,
  "parity_scope": "all test windows",
  "checkpoint_sha256": "4537f1e022baebeeefacd5f46cebdaf5fdb05a46e6af7f4a13b559e4cb4386e8",
  "validation_auc": 0.5647149275926212,
  "archived_validation_auc": 0.5647179256898288,
  "device": "mps"
}
```
