## Supplementary material for "Same pipelines, different answers: how evaluation design shapes EEG seizure prediction": Reproducibility archive (code, manifests and predictions): tcn_seed12345.json

```
{
  "test_max_abs_error": 0.0002720355987548828,
  "parity_n": 3965,
  "parity_scope": "all test windows",
  "checkpoint_sha256": "84559b81348216c06a21c7348f27304f5e0dabe7824afafa20debcc7b7333faa",
  "validation_auc": 0.6573819383877872,
  "archived_validation_auc": 0.6573753311254913,
  "device": "mps"
}
```
