## Supplementary material for "Same pipelines, different answers: how evaluation design shapes EEG seizure prediction": Reproducibility archive (code, manifests and predictions): tcn_seed13579.json

```
{
  "test_max_abs_error": 0.00018966197967529297,
  "parity_n": 2789,
  "parity_scope": "all test windows",
  "checkpoint_sha256": "3e4d2e15b15542a9d4e989ac543e3c00d87f6473f7a84898122453983843cd21",
  "validation_auc": 0.6460894604521125,
  "archived_validation_auc": 0.6460927824640292,
  "device": "mps"
}
```
