## Supplementary material for "Same pipelines, different answers: how evaluation design shapes EEG seizure prediction": Reproducibility archive (code, manifests and predictions): tcn_seed14142.json

```
{
  "test_max_abs_error": 0.0003979206085205078,
  "parity_n": 2410,
  "parity_scope": "all test windows",
  "checkpoint_sha256": "bf96bc7f2b0ced3c44cc2a0ccf4c74e911712bbaa701e43d67a88551fecc9886",
  "validation_auc": 0.6814845110537651,
  "archived_validation_auc": 0.6814809234023765,
  "device": "mps"
}
```
