## Supplementary material for "Same pipelines, different answers: how evaluation design shapes EEG seizure prediction": Reproducibility archive (code, manifests and predictions): tcn_seed15926.json

```
{
  "test_max_abs_error": 0.0003546178340911865,
  "parity_n": 2130,
  "parity_scope": "all test windows",
  "checkpoint_sha256": "ee1f72e650c3cacc33acb8b64757897b73e971e21deffdeb7cb51af2dc500f66",
  "validation_auc": 0.5537445145566933,
  "archived_validation_auc": 0.5537554335779558,
  "device": "mps"
}
```
