## Supplementary material for "Same pipelines, different answers: how evaluation design shapes EEG seizure prediction": Reproducibility archive (code, manifests and predictions): tcn_seed16384.json

```
{
  "test_max_abs_error": 0.00011804699897766113,
  "parity_n": 2886,
  "parity_scope": "all test windows",
  "checkpoint_sha256": "d3fa03a76ba3790ba157afde2ef848a0e401b7bd858a5e3ffff16043ae0873e6",
  "validation_auc": 0.5024155508216677,
  "archived_validation_auc": 0.502421890850071,
  "device": "mps"
}
```
