## Supplementary material for "Same pipelines, different answers: how evaluation design shapes EEG seizure prediction": Reproducibility archive (code, manifests and predictions): SHA256SUMS.json

```
{
  "ANALYSIS_PROTOCOL.md": "3a0af832161bc3e81f9ddc60397757f1bc4fd5c3e6ce977b1ea234d4fe5d4fa2",
  "README.md": "b1a961c4453c1091a047d3a75cd1a372d0ac5e407209d952c9ce76f9a2588a03",
  "code/build_figures.py": "fcf4562cb5095fd85b48bb9bb8bbb246affa0199ae423e364c2631a1d9944b65",
  "code/build_supplement.py": "100c7155c1e589649f84676f1b5db0336f942ffef5cbd8263334629ddadd5f40",
  "code/paths.py": "51f053e7f582470fc622877199c53280d84d3e7aa08c0620facf5f0cc6793b09",
  "code/reconstruct_timing.py": "f40c729b111a65cacdc89b3893d47d2911aaf9c4d62447a22003b8b22aee4bfa",
  "code/resolve_flatline_drops.py": "0de6caefefa0a08b817c4ae306a1949827e280c59d87b808aef981e0e9ed2785",
  "code/summarize_revision.py": "31ee449eeaf1bf9d1f5998dce69c8943001dcf2e9ed1134f5332762efc8339e8",
  "code/temporal_control.py": "75c7beba7876f800d995e0034b563f731b4d3fe734daf700781d54760463763d",
  "code/validation_thresholds.py": "4a92d8e6d5457de58b5928f5105f645f3065f97ef9fedebbdbd07a5cfd727144",
  "code/verify_waveforms.py": "f6bce3266c8b419f0c95fc5d46b9d2d80e94ab57edb84d9ae418c0f7f5e7471f",
  "inputs/labels/chb01_y.npy": "2fcc14b7b253c36793ec8e077ce92cfda9ef12b668cca4795b8fee26975b4a70",
  "inputs/labels/chb02_y.npy": "53de79fd25d3cd32de87122b252a05aaa4642fd6c557c139d1ca7d2f97eadb65",
  "inputs/labels/chb03_y.npy": "7c1faea2510109b22805de1e2da520a5b9b2b601fb6b60f9c4176f2ce376c79e",
  "inputs/labels/chb04_y.npy": "2dec143992f33a26d5dab069301730a60fea686d3f384f1026268dad14ccc235",
  "inputs/labels/chb05_y.npy": "1fe9753494e65f52ff70afbd50d2c343437e011ca2a6966f999194467910cd1c",
  "inputs/labels/chb06_y.npy": "19653f033e584abc336979e534dfb5757d30d87dc175f72c305b49a01358eae0",
  "inputs/labels/chb07_y.npy": "c04d8c9d4ecee38dc38d154b5ed52fb92f53f974a997fdad60f6544b6b828987",
  "inputs/labels/chb08_y.npy": "bb6b966b3f3d5dd3a446426b36c0ca15d08bcc0637021cebeadd40c998694c3c",
  "inputs/labels/chb09_y.npy": "b60745b8370fab42bc24724913c4d134f5e0dff949928d4abbaa30786f0b32f2",
  "inputs/labels/chb10_y.npy": "d5ab47b791b825900e0515d7e27c14e56667e3113c9c20a9954dbe601229eb1a",
  "inputs/labels/chb11_y.npy": "ba897b2338c8e89e7e66fdca438e23c315eb5178a3933e5c8972825191de3ff6",
  "inputs/labels/chb12_y.npy": "7e1e039c90bdceaab8e8947a05cff70bc2aed4e118a5be477d76d9ef962634b2",
  "inputs/labels/chb13_y.npy": "fa0114e699dd465b057f75316370f77c354af9a7259a7dd521f61c0a49c3e543",
  "inputs/labels/chb14_y.npy": "896dd81065f5aee0d3caf52ada9479f5c68627a631cef34ce260e0a8dfece69a",
  "inputs/labels/chb15_y.npy": "d39a249e940a43052539f8ceccdf40f63ce790d7ecfb23370309910ad8d610bd",
  "inputs/labels/chb16_y.npy": "2ca7eab9a1fd663ed5c7040bec12f54c339193ebd6fa6ee4b83b376ace878f69",
  "inputs/labels/chb17_y.npy": "6a7fe2266bc361bd0fe85d276d409ee8493ef39726ba8712e3efaafb8ccf86c8",
  "inputs/labels/chb18_y.npy": "9cd13158a1af44eadc2d130737e60a8c58c18c58d7b0438a08b831179c1e93fd",
  "inputs/labels/chb19_y.npy": "6d9d3d98e917966b910cc04e924e361512919cc884d55a13fc2c6c6ebc2d1113",
  "inputs/labels/chb20_y.npy": "0e3a4ac195d472181fb3f1dccc0446255ca7dae3a939c650432ede80241cb2c2",
  "inputs/labels/chb21_y.npy": "8671545a295eb58a5c500519180ca00a114eb45b23f4f6e8e594e4b5d7c20527",
  "inputs/labels/chb22_y.npy": "bc91baa9ff88ec05ba729b98307d6140487b70513633b94f2d6525d1fca8fbda",
  "inputs/labels/chb23_y.npy": "b1f115f6908513a38040705b3dbba575ab97fefa53f3a453fe067417e8832d73",
  "inputs/psd_feature_cache/chb01_psd.npz": "a610dd3dc362a5a61fe8569df67cb1017ab6d59335b4c9f55528ec667304cf0b",
  "inputs/psd_feature_cache/chb02_psd.npz": "2359a62151b678f92830bf59bfb1c174d3a4594aeea5d4f9c4b09d6229d61be4",
  "inputs/psd_feature_cache/chb03_psd.npz": "a9f0eb82d669d920ef79e0ff9eb4a1f178d1e78cbc5a7cc20bb88757b222de68",
  "inputs/psd_feature_cache/chb04_psd.npz": "64b22afe6d3002213aea99654055056ad50db4af0ee7c239abb67d791bc0856f",
  "inputs/psd_feature_cache/chb05_psd.npz": "5b40e9131500f556670dc3c308bff1fbe8a90c54bca3122716cf1a60d54f04a7",
  "inputs/psd_feature_cache/chb06_psd.npz": "2423f863223ad7f7af0e30bce4d3f306fd1cc4ae0ae13ad3e3ce9c85389486af",
  "inputs/psd_feature_cache/chb07_psd.npz": "8f67e6fc14c8f6d966cb48f05dcea7610e604992307afd54ffe862d0613d1383",
  "inputs/psd_feature_cache/chb08_psd.npz": "7e3102fd0508b0352a1b0571f0fa9a64606562586b74302bc5fe35be8673c4a3",
  "inputs/psd_feature_cache/chb09_psd.npz": "899e69101144f4b276dc9344f824fe80e95deb76aeb7eeefbe15275c3b452622",
  "inputs/psd_feature_cache/chb10_psd.npz": "d5ebf99b7caaaf9bb200d7dc69c2d0040a32a93ecacd7865415176f25f00a6d0",
  "inputs/psd_feature_cache/chb11_psd.npz": "4acbe327ab0c5eb9e5cd214ff1cea41b5cf4b59e406df8e318b9e7b1030cee2d",
  "inputs/psd_feature_cache/chb12_psd.npz": "f15b7d1acef4944ba706448b864aeee4b6533ebdc1007d120f0adf7e3b18654b",
  "inputs/psd_feature_cache/chb13_psd.npz": "40010ccbdf97a769bc56207fa3dfdcbe047b112a2c3a53e596b652557a496601",
  "inputs/psd_feature_cache/chb14_psd.npz": "d1287ef1a654bdf965a601bf53b03f6941e0fb7c7f26c999fbab0d17eec0507d",
  "inputs/psd_feature_cache/chb15_psd.npz": "e6aba4ea1bc55d7b0d74b22d6d0b13e1292de21dd3da1cd55305ebee979412b1",
  "inputs/psd_feature_cache/chb16_psd.npz": "e6eafb5ba7278343afd34ee96dcbfe779b0a8327f90273fea9b5d9ce2daa6958",
  "inputs/psd_feature_cache/chb17_psd.npz": "9aafca39b103c3d0ca7269d16b91f043d0f9bc3e4dff93c791d3a1c222f608f0",
  "inputs/psd_feature_cache/chb18_psd.npz": "4ae5e7f8851d66d77aa55da36be3f95b474a7ef0530e3514431dc683f0ed2e1d",
  "inputs/psd_feature_cache/chb19_psd.npz": "ea5f73cc8b616fa9b4c0657435dd27bd78323b8b037b78d0144b1ba3221251c4",
  "inputs/psd_feature_cache/chb20_psd.npz": "5ac4ed532caf98f0c7470f6c740256c1f05b480f2c1c03c80fbbd13d4300c697",
  "inputs/psd_feature_cache/chb21_psd.npz": "f05a8e47326269e5f7c573f34806b088e89be10e3802181a0b740d2d45425479",
  "inputs/psd_feature_cache/chb22_psd.npz": "69fd1332caf500a7315b6715acc02b1a68d86c3d4cfb1638687c98616c21108a",
  "inputs/psd_feature_cache/chb23_psd.npz": "fc0ed858dfc1950e9f573cf4fc5bd2a91c61695f8d0cdcc28d3af50fbcd0850b",
  "manuscript/Figure_1.tex": "9ca25c0bfb15f706f111d23b3bdb8a96a4f746476936a51d5b2245b65c08f1b9",
  "manuscript/Figure_2.tex": "a5031e21532598b805697d57b5eaf7de56ec7f02980c5108845b6572838def4d",
  "manuscript/Figure_3.tex": "0c47b6107b7a010e01a1ab23534dc23c7c0a6cadb8bce554588b80b1713db6ad",
  "manuscript/Figure_4.tex": "cf668f1a528afd8d3059e84cac144464038da6a5ae05249dc56c0d1b76123ec6",
  "manuscript/README.md": "f0b545414f1ed3b0a74dddc9cb3314516b10e975a26f1745e93bfd70167bcfde",
  "manuscript/figure_data/README.md": "54aa61965f4fb275581bc873f91813271e98ff53764fdb0eb30c23fa6dafb461",
  "manuscript/figure_data/auc_means.csv": "c550549f4fffca8b3d87624a0cd8bd7168441b5187d495602fecef6c6d676e30",
  "manuscript/figure_data/event_blocked_cases.csv": "915969dcd02163b513575b1544239a15a127c5ca8e6994d7e296e7c976efc774",
  "manuscript/figure_data/siena_strict_psd.csv": "36c601df07ac93dd3ed6647fe5aea343222dcdab846eabb1004800fded79a3de",
  "manuscript/figure_data/strict_low_far_per_seed.csv": "bb3ab8a2f3d0b3298457af2a4fa34eb3c0975bea860df0886875a9a6358100b9",
  "manuscript/figure_data/strict_partition_manifest.csv": "db38c1e8b17360d7e93777b906b90bb51c7d0472efab12c281a2f6a00041b150",
  "manuscript/figure_data/subject_balanced_per_group.csv": "ad033cf613db92f302581e2afdeaf8d25cab2e734ba360cc1afbc9d0adb8ea8e",
  "manuscript/figure_data/tier1_summary.csv": "41dab04e7cf6d8ac61664599f5ed119931a225e07716eef007d51000289d2988",
  "manuscript/figure_data/tier2_paired.csv": "f84da65d33f0fdbd89909034980be4ed4833d668707e76ef828df0659aa563e8",
  "manuscript/figure_data/tier3_per_seed.csv": "610d8c8718c1c9dacaf4f9ba143348fc5940ba6ab0bb40d7cf27c1ae5ef63fba",
  "manuscript/figure_data/validation_threshold_means.csv": "945ad161120609bbea6f7c2585e94c0e43851f8f40ae54063e789bcf825e26e6",
  "manuscript/figure_data/validation_threshold_points.csv": "e95ac9b2e61b6ce3815e688f8a04d61f51f80c67189d1646fb89d841f5dc07b4",
  "manuscript/figure_preamble.tex": "d63306a09a6673c889132e92b84b4c2bab43af70a743d2a493c741ab160f5e4c",
  "manuscript/figures/figure1_design.tex": "4df86cb8a85f4674324410429aaff818e42354f00f0e653a53fa58eb680d9ec7",
  "manuscript/figures/figure2_auc.tex": "b3e247c7cebbc9f7359afe895c142ff030a97fdca6842dce72b95fe1da059421",
  "manuscript/figures/figure3_temporal.tex": "421044b3482cda50009d20e36519a6208d2bc15710382c3118cbdff7970f64ec",
  "manuscript/figures/figure4_threshold.tex": "21374e7973a7b1ff0cc24f50476f8c0553ec642d09dde16b0c1277990ffe75aa",
  "manuscript/main.bbl": "9faf7e7dc9168df414e374a9e034aeff12b4f55786ed9224578b489d92f314f3",
  "manuscript/main.tex": "1ec6b946165c38beb99e18e9d376b4da61689a27dbd9857c23fd16b87e48f447",
  "manuscript/preamble.tex": "b31c3852182730b7d4959972077a837d9360d033c163bec8251e325ad580e257",
  "manuscript/references.bib": "6e14b050136ef790db5b1244273ebdf857d4f7ef5fc253724b416d88816596e8",
  "manuscript/results_macros.tex": "20f1f1846afcad41152babfdc24874bbd60ed0ee7dbbaaa77447b267ca23b20d",
  "manuscript/supplement.bbl": "f77cbfa717431a3f99b5c37b7154518de1d2fb5cfdd1c519ab83cb26890cd63d",
  "manuscript/supplement.tex": "d1c36cda5918dfdd47b640f9bc791c70e50a00f1f4db0ee3f2882f009622e402",
  "manuscript/tables/blocked.tex": "0a9da36cd6a927b0b9e84d4781f8cfe198498612b92965cbccba60db84718dc4",
  "manuscript/tables/boundaries.tex": "02e1a9142abece2d5d83365c2d0bbc4fe634adb3d49f0600265929f47b0dfa4c",
  "manuscript/tables/cohort.tex": "980e58861cc716a94bba429acb6b3e53da689c1585a053ecec623e04aeb49a9c",
  "manuscript/tables/frequency.tex": "31eaf522e2aab30d6e166bbf6e8632d46a2dbc7515a07e7de52e75c0cda678a0",
  "manuscript/tables/thresholds.tex": "957d99fb2394af485d216c4162bd13e0cf8ba9d2a4780c8fd80cfdd2dbed329e",
  "original_code/LICENSE": "22fb07952f6c8a3735e3884513903c9049aa9acbcf43fb58fedea7349f2733a6",
  "original_code/requirements.txt": "26e325c9930742b877b5730ba57fc4aa9a5a285f85975bb08fcc2710b98c5880",
  "original_code/results/strict_subject_predictions/1dcnn/1dcnn_seed1024_subject_grouped_predictions.npz": "2f002fa5e23340a9f1c5a5173fc185ff18807afd24a1b297dd73fc996ea8ccb5",
  "original_code/results/strict_subject_predictions/1dcnn/1dcnn_seed11111_subject_grouped_predictions.npz": "907875ced40d19311aac028c9f5be9a2d2a7fde3e9435d221f8c96e3b0fb1de6",
  "original_code/results/strict_subject_predictions/1dcnn/1dcnn_seed12345_subject_grouped_predictions.npz": "1d992aa78fb32ee5603b6bba5fc9fb1f6340a185a304d6d7a8677f871c6c2ce4",
  "original_code/results/strict_subject_predictions/1dcnn/1dcnn_seed123_subject_grouped_predictions.npz": "d78603fc31c6afa392658f5eaaa212c9f41d74938d0c5d4ca59e525ae3192043",
  "original_code/results/strict_subject_predictions/1dcnn/1dcnn_seed13579_subject_grouped_predictions.npz": "65c6ddd904a7bb53e4beddeabd225b7159fe4460a8ce34e6b5a7db4c53723b31",
  "original_code/results/strict_subject_predictions/1dcnn/1dcnn_seed14142_subject_grouped_predictions.npz": "6743ce0d8c3cc75cf2b9e5875ffe33bc7f736b1b93ba2a053a552c4ff9003bd9",
  "original_code/results/strict_subject_predictions/1dcnn/1dcnn_seed15926_subject_grouped_predictions.npz": "2429ca55ae933d301d71688e6b7f869027cf80d189076ff0bbf8d076ff7d4ac4",
  "original_code/results/strict_subject_predictions/1dcnn/1dcnn_seed16384_subject_grouped_predictions.npz": "516e06c1aa134eeed985a5f60ae0cb53c90b073358c92ac8afb80d405baaeac3",
  "original_code/results/strict_subject_predictions/1dcnn/1dcnn_seed2025_subject_grouped_predictions.npz": "3072d5958366131f53b817fa3303521f6b86c3b81650dbaf7256dc131cb693e2",
  "original_code/results/strict_subject_predictions/1dcnn/1dcnn_seed3141_subject_grouped_predictions.npz": "0f5f8b87ac021de5eadc6ddaae59afbb18e7ed4042a012ebceb46c7ac3f18f07",
  "original_code/results/strict_subject_predictions/1dcnn/1dcnn_seed4096_subject_grouped_predictions.npz": "e4b88976fc052a41e0547215de793d35327b282ab576972227389a8f0f802dca",
  "original_code/results/strict_subject_predictions/1dcnn/1dcnn_seed42_subject_grouped_predictions.npz": "11f2e35efcc7943d30648ef89e6141f88557cad6cec7137441d821b9b59a8136",
  "original_code/results/strict_subject_predictions/1dcnn/1dcnn_seed456_subject_grouped_predictions.npz": "f5af78d993188835a9ffef6f6731526b4559e8a3e563aeda95c4a02b26c681d7",
  "original_code/results/strict_subject_predictions/1dcnn/1dcnn_seed5555_subject_grouped_predictions.npz": "2adbd59627044e5b57266247763b912bf340e09d011e97dd311b01bf512be6ec",
  "original_code/results/strict_subject_predictions/1dcnn/1dcnn_seed6174_subject_grouped_predictions.npz": "a50378e2d46163607f76aa3d266da8aed51fd3583b0acdc12383d797446c136c",
  "original_code/results/strict_subject_predictions/1dcnn/1dcnn_seed7077_subject_grouped_predictions.npz": "91d950a8e3c7b6a77a40428e3512a89a7e5d87e1de2cc640e3f6ec6ee6e574fa",
  "original_code/results/strict_subject_predictions/1dcnn/1dcnn_seed789_subject_grouped_predictions.npz": "191cc366a9f894d82b57e50c4ab9617268011cea33a7bf7c0453cbd5ab78b018",
  "original_code/results/strict_subject_predictions/1dcnn/1dcnn_seed8192_subject_grouped_predictions.npz": "b7c302cb487f12ec805945e61e62a5959feb1bc2459873be9eee103e549e6bc6",
  "original_code/results/strict_subject_predictions/1dcnn/1dcnn_seed9001_subject_grouped_predictions.npz": "fad7ce581dbde7f598e765a8e9ab32ab918939069cddcb3c5987188a475760e4",
  "original_code/results/strict_subject_predictions/1dcnn/1dcnn_seed9999_subject_grouped_predictions.npz": "01fbc5b77d6de3ad10255beaf478513e330387c78238c47e7aed57d34a3f2542",
  "original_code/results/strict_subject_predictions/eeg_conformer/eeg_conformer_seed1024_subject_grouped_predictions.npz": "8409b189ef42419362ffd3ff3fb2c40f03f0b588dfeb8c52c46949931f0b7a97",
  "original_code/results/strict_subject_predictions/eeg_conformer/eeg_conformer_seed11111_subject_grouped_predictions.npz": "bf0041a4c7f499a10798534132466e44cbdbd65743c2444aa9ec4bad2eab2222",
  "original_code/results/strict_subject_predictions/eeg_conformer/eeg_conformer_seed12345_subject_grouped_predictions.npz": "23afab45d845a5b1b60428f27f0da2556be6c696b968c982a94f44a1dedd7054",
  "original_code/results/strict_subject_predictions/eeg_conformer/eeg_conformer_seed123_subject_grouped_predictions.npz": "a4d01006b0eddf55ae6b4a431e75723fa224f8d721edb8e1dba4cc6307a80deb",
  "original_code/results/strict_subject_predictions/eeg_conformer/eeg_conformer_seed13579_subject_grouped_predictions.npz": "2fc762328624891b0d098aabc1523897d57de3d6f6e9e029508635237d7cec92",
  "original_code/results/strict_subject_predictions/eeg_conformer/eeg_conformer_seed14142_subject_grouped_predictions.npz": "4e0bf88f971b42b11edefd0193a73dc7fe6a2a0adc05fa5a08682178fe7d1e3c",
  "original_code/results/strict_subject_predictions/eeg_conformer/eeg_conformer_seed15926_subject_grouped_predictions.npz": "215e2c76f8d610541fe5b78378bbffc9365c349cc76c47eab250803b1b9babf0",
  "original_code/results/strict_subject_predictions/eeg_conformer/eeg_conformer_seed16384_subject_grouped_predictions.npz": "2ba4f80c73f4d3d606c02323974668a64ab452df52ccc67d113d351ee22a4a10",
  "original_code/results/strict_subject_predictions/eeg_conformer/eeg_conformer_seed2025_subject_grouped_predictions.npz": "281fd6039b838512264edc0e0432ca7b71219830340b7e71590daaa88fde043a",
  "original_code/results/strict_subject_predictions/eeg_conformer/eeg_conformer_seed3141_subject_grouped_predictions.npz": "a70c3d454e1235cd02997a43c390b8bf8c2f9ce3d7b10bf09b1071e5dd006663",
  "original_code/results/strict_subject_predictions/eeg_conformer/eeg_conformer_seed4096_subject_grouped_predictions.npz": "569a534ed03b774b131d940dead0ab164ff5ac6558870fc7636ff40d95fb83ab",
  "original_code/results/strict_subject_predictions/eeg_conformer/eeg_conformer_seed42_subject_grouped_predictions.npz": "695ef015aac38118f0ab4b29fda8b1344901e1cbb6dc0b4ad6c9fa4dc8fa1c2a",
  "original_code/results/strict_subject_predictions/eeg_conformer/eeg_conformer_seed456_subject_grouped_predictions.npz": "3a564b2a94099b0c5d41e929089f92bdc5e5f334bf4611cf57a6652d400a92ff",
  "original_code/results/strict_subject_predictions/eeg_conformer/eeg_conformer_seed5555_subject_grouped_predictions.npz": "d968d7ff0ea9a16705a07f88c328be7c7746fd31916b60109c19330b1196eac5",
  "original_code/results/strict_subject_predictions/eeg_conformer/eeg_conformer_seed6174_subject_grouped_predictions.npz": "a5125345d77ac4c8ea97ecdc2eea1ced4f304a24d2b83041c022820fe309a987",
  "original_code/results/strict_subject_predictions/eeg_conformer/eeg_conformer_seed7077_subject_grouped_predictions.npz": "6db00fd9f9e6eabe1101796448d8b6a6f3218bd47a1b3de7bfcdad4b5760b617",
  "original_code/results/strict_subject_predictions/eeg_conformer/eeg_conformer_seed789_subject_grouped_predictions.npz": "6a2c05d383cb7233f5fdfce2a81d18a8a50445b7b1c91dfbb9dfab7f5cf2be3c",
  "original_code/results/strict_subject_predictions/eeg_conformer/eeg_conformer_seed8192_subject_grouped_predictions.npz": "c839270886a537bfc9d22cfc25e7761af646373564500dacaa8c920a455caa41",
  "original_code/results/strict_subject_predictions/eeg_conformer/eeg_conformer_seed9001_subject_grouped_predictions.npz": "8d00ad43a2ebc0c63f4b18d6aa27a1297324a9f6bbf1aaee84e0652df1659e99",
  "original_code/results/strict_subject_predictions/eeg_conformer/eeg_conformer_seed9999_subject_grouped_predictions.npz": "17af77664f15eac67b1356b2d2cc491d0a4be0ec933e0c1bddbd7facacc0416e",
  "original_code/results/strict_subject_predictions/eegnet/eegnet_seed1024_subject_grouped_predictions.npz": "1ea0a0dfb28b91f134639a251cc2500971f4db3f2f33253f1af30cf61f150857",
  "original_code/results/strict_subject_predictions/eegnet/eegnet_seed11111_subject_grouped_predictions.npz": "c34904ef9f52751487fb7e7662c599824a67688772eaa3ec14482a1ed975e111",
  "original_code/results/strict_subject_predictions/eegnet/eegnet_seed12345_subject_grouped_predictions.npz": "4267a6be71081d56312bb5206277471c396415f44c8039ddddaac590e613b36f",
  "original_code/results/strict_subject_predictions/eegnet/eegnet_seed123_subject_grouped_predictions.npz": "c37a0ce186fae174188a04062f0658f390002290771353b0b9259c3dff8d3060",
  "original_code/results/strict_subject_predictions/eegnet/eegnet_seed13579_subject_grouped_predictions.npz": "b71846c8ae8aef6f2dcc758b0fd8899eca5ccf628578ef999dc68fd69894633d",
  "original_code/results/strict_subject_predictions/eegnet/eegnet_seed14142_subject_grouped_predictions.npz": "4d69b0bec211aa3a5b5ae3b89aa2dabec3932308c66c466d210bccdf3d734e55",
  "original_code/results/strict_subject_predictions/eegnet/eegnet_seed15926_subject_grouped_predictions.npz": "a2f45765b7350a96860c85c8f7eb54f5608564a6a0186d3e63fb4f6b6551e7e4",
  "original_code/results/strict_subject_predictions/eegnet/eegnet_seed16384_subject_grouped_predictions.npz": "4e06ff0feb5f5374fd02e0217c3ff92b227537bac502a978bb775664a720d10f",
  "original_code/results/strict_subject_predictions/eegnet/eegnet_seed2025_subject_grouped_predictions.npz": "03c6e16ba17daf846edee6f33c5efbce708d1a54cb148aac66b6db3adebc68ce",
  "original_code/results/strict_subject_predictions/eegnet/eegnet_seed3141_subject_grouped_predictions.npz": "b8e284656fd5eec95e390c0037256ca1d317cabbda52ec20983c4a2bbdcee95b",
  "original_code/results/strict_subject_predictions/eegnet/eegnet_seed4096_subject_grouped_predictions.npz": "20ec38f8b66b85ee1c1e88a952e85fe5658c4375aec9c69c0dbfb429df816f88",
  "original_code/results/strict_subject_predictions/eegnet/eegnet_seed42_subject_grouped_predictions.npz": "b044db836962e9a21505102b3d13f4bcf390be772bb4426a611dd69486a9b431",
  "original_code/results/strict_subject_predictions/eegnet/eegnet_seed456_subject_grouped_predictions.npz": "9adc235bec1e5a252923ecdc4698da0ae4c120db5072310f1e69da58b39b2813",
  "original_code/results/strict_subject_predictions/eegnet/eegnet_seed5555_subject_grouped_predictions.npz": "f2de9219a0644c0c573871d853f9a3ceb14676c5a7d9822d7f9e73167f0984bb",
  "original_code/results/strict_subject_predictions/eegnet/eegnet_seed6174_subject_grouped_predictions.npz": "0073388bcc8b7f7f5a50c249f9f7684661721fa3421966bb10994ff1ea6ba738",
  "original_code/results/strict_subject_predictions/eegnet/eegnet_seed7077_subject_grouped_predictions.npz": "9c3474098581495cfc472a150d48d900a6812ce16ffc18dbd94e5c086391481d",
  "original_code/results/strict_subject_predictions/eegnet/eegnet_seed789_subject_grouped_predictions.npz": "3974e6818c82a7009bb74179f9c8771853201963a159e60cc906332a54af65ca",
  "original_code/results/strict_subject_predictions/eegnet/eegnet_seed8192_subject_grouped_predictions.npz": "ded33cd9c7828270733b297144b112df76c34c24e0524b9edf4b373fdbb6e9fa",
  "original_code/results/strict_subject_predictions/eegnet/eegnet_seed9001_subject_grouped_predictions.npz": "61c114557da3bebead542ed0c44e345535a80b9800f498cfdb00e95ff4dc1e3e",
  "original_code/results/strict_subject_predictions/eegnet/eegnet_seed9999_subject_grouped_predictions.npz": "83d5592c4741b3be770a367c43fc1f11b0848e6fb277c6d9be7f5574c91f595d",
  "original_code/results/strict_subject_predictions/psd_lda/psd_lda_seed1024_subject_grouped_predictions.npz": "2e6ee0c4730d4a02b375615cc4b29efd27ba0a54211e2097ba91c9826bdec618",
  "original_code/results/strict_subject_predictions/psd_lda/psd_lda_seed11111_subject_grouped_predictions.npz": "157ec199674d82c51e2ed0e91b0d7118f733da862d336c172aaf41d829318d3c",
  "original_code/results/strict_subject_predictions/psd_lda/psd_lda_seed12345_subject_grouped_predictions.npz": "bdc606ccd0d957d064b3cc0157e494fec622d5e52397ba59e7bc4866658bf731",
  "original_code/results/strict_subject_predictions/psd_lda/psd_lda_seed123_subject_grouped_predictions.npz": "d6356fd1047fc3ad81b4737ff359611ea22c88319b17698df18c762c8aa265fc",
  "original_code/results/strict_subject_predictions/psd_lda/psd_lda_seed13579_subject_grouped_predictions.npz": "402d8a14f9618a9c1db67395a53891bc755539ef52c28bfd5e8c19ea35d1a5bd",
  "original_code/results/strict_subject_predictions/psd_lda/psd_lda_seed14142_subject_grouped_predictions.npz": "69102d4c36fda36ba23f1560d772164308781616a2828b8cf551b5bc97cb55ef",
  "original_code/results/strict_subject_predictions/psd_lda/psd_lda_seed15926_subject_grouped_predictions.npz": "978deda9bd85950c8e0eeb7f2adbe188c617a454c2ceab3a26151b54b9f02198",
  "original_code/results/strict_subject_predictions/psd_lda/psd_lda_seed16384_subject_grouped_predictions.npz": "c77b658814382462f3c8626adb4d0f0af5e1872d490faa081ce2154f14104937",
  "original_code/results/strict_subject_predictions/psd_lda/psd_lda_seed2025_subject_grouped_predictions.npz": "6048e5d648740d67694c64ba74dddef667bba24228599c6d1792fec7b80d0875",
  "original_code/results/strict_subject_predictions/psd_lda/psd_lda_seed3141_subject_grouped_predictions.npz": "738a2e097bc154821081663afdd4885f29b045ad8e094662fc60ec56094d2a7c",
  "original_code/results/strict_subject_predictions/psd_lda/psd_lda_seed4096_subject_grouped_predictions.npz": "020935cad8b1059a66776133d0ecba3a2cc87384126874f5e09c22bfd53aed9b",
  "original_code/results/strict_subject_predictions/psd_lda/psd_lda_seed42_subject_grouped_predictions.npz": "3b6f7699faac7ad82c3d0709ddf5644b5f734e6ff68173369d99b76b27b118d3",
  "original_code/results/strict_subject_predictions/psd_lda/psd_lda_seed456_subject_grouped_predictions.npz": "8864b810112cfe412eeaab56b717601ecbeb4d6de05ab3e372fd6c6008f47fa8",
  "original_code/results/strict_subject_predictions/psd_lda/psd_lda_seed5555_subject_grouped_predictions.npz": "2ccb09dac6425b6b111f88511f9dff3f9c994021cda1169f5db12050191c16f7",
  "original_code/results/strict_subject_predictions/psd_lda/psd_lda_seed6174_subject_grouped_predictions.npz": "e62fc36a202ec84d9ab416169b64b6bb3bd1119732b6edb75e0a9d8d359a4713",
  "original_code/results/strict_subject_predictions/psd_lda/psd_lda_seed7077_subject_grouped_predictions.npz": "9374f70fb1cd6980321970d08ed0198dd2300566367ff066faf7b54075dec843",
  "original_code/results/strict_subject_predictions/psd_lda/psd_lda_seed789_subject_grouped_predictions.npz": "8da33f047a48791a779822bed15fa2fc67404d0bcd9ec46206694b17f82efc96",
  "original_code/results/strict_subject_predictions/psd_lda/psd_lda_seed8192_subject_grouped_predictions.npz": "31cf09bb0db3f29d43451f002ef3d0fbdfb587c9eb4832ad0a8f9c3c87950b1a",
  "original_code/results/strict_subject_predictions/psd_lda/psd_lda_seed9001_subject_grouped_predictions.npz": "4f9baa9b199d91ad31554e55f7017108260e1c2d968f6f033505558ce5924b52",
  "original_code/results/strict_subject_predictions/psd_lda/psd_lda_seed9999_subject_grouped_predictions.npz": "56b221982d03284c276f0cb64630280ded9da5428f6c57f3d9fa2ad051dada40",
  "original_code/results/strict_subject_predictions/tcn/tcn_seed1024_subject_grouped_predictions.npz": "f6f10476ff5c7be484bde1c4cd169eadeac4b24fdb16951a5b9637a9b9f2c1b7",
  "original_code/results/strict_subject_predictions/tcn/tcn_seed11111_subject_grouped_predictions.npz": "4cf9f4283e7b640886e29411011e38318a17de6742cf40eb7f29e2ea4b986e50",
  "original_code/results/strict_subject_predictions/tcn/tcn_seed12345_subject_grouped_predictions.npz": "025087e967176032424464bf4aa7a774712d60479afff726f1c5696718c84331",
  "original_code/results/strict_subject_predictions/tcn/tcn_seed123_subject_grouped_predictions.npz": "405151c899a8c6b82a61c316ebcc26d6955c00f23c7fa29c7b6140f5c8e1dbb2",
  "original_code/results/strict_subject_predictions/tcn/tcn_seed13579_subject_grouped_predictions.npz": "c3325ccc19f1615355f2ed2d0343f2d25596fc5444fcea2fc094df19ba80bd81",
  "original_code/results/strict_subject_predictions/tcn/tcn_seed14142_subject_grouped_predictions.npz": "1a327665a17694ca12d849bb6b7aa6c2e1748c14c733513781ca0cdaa35632ed",
  "original_code/results/strict_subject_predictions/tcn/tcn_seed15926_subject_grouped_predictions.npz": "ca4e7b115c76dbc180a4ae469dfd7a999d9413c6a949c7033982056db35a6389",
  "original_code/results/strict_subject_predictions/tcn/tcn_seed16384_subject_grouped_predictions.npz": "3f6d73fa6dccca008a4d8eedd66a8e9b07117d64afd4b474c7b67541b41a671a",
  "original_code/results/strict_subject_predictions/tcn/tcn_seed2025_subject_grouped_predictions.npz": "06c7f634b32bc6a15541a0da49ba98efd9513263bcae47620981dc0a5d6e5ff7",
  "original_code/results/strict_subject_predictions/tcn/tcn_seed3141_subject_grouped_predictions.npz": "c3cb6e2b3471e4de75c9a286d5e57df8b35d1b5034f022ffb6d127d741600f2a",
  "original_code/results/strict_subject_predictions/tcn/tcn_seed4096_subject_grouped_predictions.npz": "ca848494d2887b0efeefe2bb58f7fb0cbbbf04b041c1b4e8f908b298a5115554",
  "original_code/results/strict_subject_predictions/tcn/tcn_seed42_subject_grouped_predictions.npz": "027b8a782c11f8c0f968f2bcd629662cad374fbbacd4c57f7c9545a9dea94d7f",
  "original_code/results/strict_subject_predictions/tcn/tcn_seed456_subject_grouped_predictions.npz": "e82c113ae275a26013931743ba24d8fa37299e6ed07a42892708841fdd858b64",
  "original_code/results/strict_subject_predictions/tcn/tcn_seed5555_subject_grouped_predictions.npz": "f4e53a3274871d0fd061206aa6d1208df581c3caeacc78bac68d21aae30bf7f9",
  "original_code/results/strict_subject_predictions/tcn/tcn_seed6174_subject_grouped_predictions.npz": "c688f2d696ea0931724978e13900bf3b74057d4b1ec93b9d3d6c75652037c541",
  "original_code/results/strict_subject_predictions/tcn/tcn_seed7077_subject_grouped_predictions.npz": "3c7904ead5bf54bc039df463f47b0c810a8f9dced65044b8fe1ab355416d96ac",
  "original_code/results/strict_subject_predictions/tcn/tcn_seed789_subject_grouped_predictions.npz": "b380b75ec9226f75f8df04b4e2d9a06fe2d479820e91ad4de2b4900cb6baf8a1",
  "original_code/results/strict_subject_predictions/tcn/tcn_seed8192_subject_grouped_predictions.npz": "858880452a742c89426f9b335f43a6dc9eed313688d326caa61503d2b17e8fcc",
  "original_code/results/strict_subject_predictions/tcn/tcn_seed9001_subject_grouped_predictions.npz": "33adb9ae6b3d172d7f8583762146b3cf857395ec7beb358b621f6b54eda48fd6",
  "original_code/results/strict_subject_predictions/tcn/tcn_seed9999_subject_grouped_predictions.npz": "8e66582d1c1d5db7abd8dea61c1717715cb652cea24cdcf8b5e4a9b54e0193ec",
  "original_code/scripts/analysis/work_A_sens_spec_bimodality.py": "b2f7ffc09af648199767affebf958bf008c87772877ca34d9647cdb20a80088e",
  "original_code/scripts/analysis/work_B_wideband_analysis.py": "84260a0687a81796ecc9e4dce024984702aa5fd71960466a0eba1ea0ca7998a9",
  "original_code/scripts/analysis/work_C_signal_visualization.py": "e9d33d1437e83913036c5ebe51ad3e99872498c30b024b2b925b92b4d67c23d3",
  "original_code/scripts/analysis/work_D_case_series.py": "34c8938569ed1ccc590e1ff1874b974b3cbe7b62c5fe728a823a1954e49f7ace",
  "original_code/scripts/analysis/work_E_permutation_null.py": "0a9e34134fb1dfbca4d4f863ec86af9ace67448b318c0b35996cda780c50387c",
  "original_code/scripts/analysis/work_F_exclude_chb19_sensitivity.py": "071496314558d34346abafdf4bf949182fc3fc4ea3084ccf722bdd58dc14d433",
  "original_code/scripts/analysis/work_G_ps_leakage_audit.py": "4bcc8657979f43bc69e66e56046da81fe6024281a9201558c280fb49802bd564",
  "original_code/scripts/analysis/work_H_subject_level_pi.py": "e014f534dd357ad26d9e61dd1ab1dde07a94f3587642c4fc4940b2701b55be64",
  "original_code/scripts/analysis/work_I_far_silencing_simulation.py": "4becae2b907f2bf9e92fc7a290ac1dbced7cd4c1f880b41b6104fd0797a1c16f",
  "original_code/scripts/analysis/work_J_far_constrained_sensitivity.py": "acccf70236da65fcbe2989e3f931debe531ce324bdd329c5cd0ebb0ae32fe6fd",
  "original_code/scripts/preprocessing/preprocess_chbmit.py": "0901146e15919ae687b010b92ea327446335719422952f7ec7628eabc056e461",
  "original_code/scripts/preprocessing/preprocess_chbmit_sensitivity.py": "0816a1b937760905b36786ab0920d95ae7aba9fddf95b02b59330cb724a28d13",
  "original_code/scripts/preprocessing/preprocess_chbmit_wideband.py": "8b152b70f3c71ed9174d13862658e3e1bd4d605d651ade8a6a8afcd4cb248b74",
  "original_code/scripts/preprocessing/validate_preprocessing.py": "78c650a7c926c79b4fe071d85eef64fc4a00552ef097d28622fbd580455e2548",
  "original_code/scripts/siena/preprocess_siena.py": "81efab564f8f265487efc4fc51e052a42bc64a309f34086f3ed1514aa81cd2d6",
  "original_code/scripts/siena/work_K_siena_feasibility.py": "4104d25701f51a4605c2cc790427bab37f4cf33157e849811794aa7f314ab2e3",
  "original_code/scripts/siena/work_L_siena_external_psd_lda.py": "3786d954ee13254520ef6630e0807b737e68a0297560e095ceb4249c4f468e6b",
  "original_code/scripts/training/compute_statistics.py": "b7fff3b9132692af1d425d509c42601bf271e165920157a2607684758d0bb21f",
  "original_code/scripts/training/measure_efficiency.py": "3ac9235e67de553f90b1f4a462f891a44d71436bcb0fe546c59ef2e0bec0c03e",
  "original_code/scripts/training/run_sensitivity_experiment.py": "162dfde2c50d2a3d526153604a5a8792be2467c251225a4af607fb43e8571199",
  "original_code/scripts/training/run_sensitivity_experiment_eegnet.py": "ad59ae02475a135e754860cf7d90cc2afb9790a4b650c45077372e52d65e8f59",
  "original_code/scripts/training/train_wideband.py": "dba879452e23697aeb12f00c72a314b00ca6508e8fb7b914ffdea71049e1e7ca",
  "original_code/src/data_utils.py": "76b9ee806b4e49b1058c8a89d03998fb276b53e6e5e9b04b12b08dec0861f2b8",
  "original_code/src/data_utils_leaky.py": "a64d4664aa565f9b9190f8ccde00671049d7935a0f2f190dc0cce0a9d0e04c52",
  "original_code/src/eval_utils.py": "38bff39767e0879a89ed908caeaead11c334b14bebe967a110d6dbc938629622",
  "original_code/src/models.py": "5ddd0b8680568b49c0e315dc9041c7dffeb03c0c6c527ac8aedbbefc42fcd20d",
  "original_code/src/splits.py": "98928725c1f6f4b3d885c7fd0b8c428e926d4986f1ff58497421a2a0559417aa",
  "requirements_revision.txt": "3b0380b30d4768de1fdfd2dabd525f24dcd6a4dc7e42ef3f0476b622c365b4d1",
  "results/analysis_checks.json": "ef82feb5b206ef714d4022232596db73c758e52b61ffc79bb284bfa2c0f62964",
  "results/event_blocked_manifest.csv": "8429574aa899ae9572aea4cb7c49846364aa1d89a1189756e8afe75dc72fffce",
  "results/legacy_boundary_audit.csv": "ede3ab6edb921dee23406bf13e465e904d42bf771ac253b05009fec9951c548e",
  "results/runtime.json": "6e8b44732c802c88aaf4e69e0993fc1348fa3f10b7925202a180d78b877ccd64",
  "results/temporal_control_cases.csv": "be9a60b5ca39ae5301996115614313a6ad40ef5ba680768d6487388d03733607",
  "results/temporal_control_summary.json": "20015b5d048b0dd2e9ff06b815fefcf7f27bb769f495d3293e773e8318af5360",
  "results/temporal_random_runs.csv": "2c424135510365cfc08170cddc87b1017942fdffc6e75372511f81cb932053ab",
  "results/threshold_numerical_sensitivity.csv": "8e39d3725f76d13e06b165d1b49191f7d3d2f96e5901f61304569259d3ee50fc",
  "results/timing/chb01_candidates.csv": "6adb8a146df6a7484d3deda5c308fa3897e3bc16a565b86c59e635e746f17e39",
  "results/timing/chb01_events.json": "c8dc763d9de0e7c5f4a92b5ba06ff024b7bf15199e23a873610b20ba4cd9d4fb",
  "results/timing/chb02_candidates.csv": "5b3cc67c475d264b6606c04a0560414f1894dfda3340250ba2be9f08ca6ae4d4",
  "results/timing/chb02_events.json": "b3d92b5b5d4d1f1d3bd17e95902c14e79fb8be3e766283191b62161125eade37",
  "results/timing/chb03_candidates.csv": "0143baee6c03a3559a4bc3d3b955aa69e9b29e0f34ca2704708e63a962039126",
  "results/timing/chb03_events.json": "d345241416aaf0f25859c1c25ae0a99135f13851abef2f111d59da1706d90abe",
  "results/timing/chb04_candidates.csv": "0e28028eb4999bc2ebe390a703b12e2a252adffe850a67b422c5beaca92cb1ee",
  "results/timing/chb04_events.json": "8b796afcfa1612e62a12591eb574a054ca2d8c4047ae5dafde734031d3442a92",
  "results/timing/chb05_candidates.csv": "a11837696e38ce89b1402b5e0967f609a47d940f0fd5567bd551263c4b5fa6ec",
  "results/timing/chb05_events.json": "aa67a1cf6c66e9619395aa02fb5594a83e127d0bc723139675cf209ad1ec6dec",
  "results/timing/chb06_candidates.csv": "7fbf012558d28c7784257ec9181c644d5404b0858e1a1ed04fdc599ca61591a8",
  "results/timing/chb06_events.json": "1f6429e69d5b87ea5911092e47cab2ce5c1dceb614922949c50d3130ba46fe2b",
  "results/timing/chb07_candidates.csv": "27e9559fd17d5940dac9da6a99512fd7dc15fb3a69d7b660f35cedb88c545c40",
  "results/timing/chb07_events.json": "325c8aaeee4ad5c971dca16ee80872d18180e493fddcde99f1bfe33f6afb4ba4",
  "results/timing/chb08_candidates.csv": "e8c8a08cb2e5c2b9ec91cde329479e800d958415614bb1f84a34717623d655ad",
  "results/timing/chb08_events.json": "8b46d3c90655d91a2a4c8490c7ad1d2b1107aca658639092db2538e400ab1383",
  "results/timing/chb09_candidates.csv": "91049d18dc12abae888dd1544dbbc8b085f1b9b1181994b77d1240dff1d46c8d",
  "results/timing/chb09_events.json": "df5d554dec6b73bd767494a93ce05cf682839169aa3e254e12847d306cbfa7b6",
  "results/timing/chb10_candidates.csv": "a78b68df8aa73705a93acd68d442ab2aef6550ad625103b842e2d77bdfec26c4",
  "results/timing/chb10_events.json": "339e8cede0f310f6cf93441a0b1bd94a412458c2aaee6cf6fb53c796e32d600c",
  "results/timing/chb11_candidates.csv": "55d78570a84f0226b6e31515757c1701365d158f46a1d76ec5009b690e037f16",
  "results/timing/chb11_events.json": "53c93648e69e79d615347a90ff7cdb0b81b910c17707d93339db3e5ae87015ad",
  "results/timing/chb12_candidates.csv": "5fd21bcab332151a48eccb4e96b0d894625c728ace09d4679844c89e7544c7cf",
  "results/timing/chb12_events.json": "4b981ae74b0690e687cc6881400d47c6654c5f92838c2dc9114ac11bbf005f83",
  "results/timing/chb13_candidates.csv": "c39845db43f6cad725987fa2e4c2acdf1eef7e2006a74092dba88cc640af60d9",
  "results/timing/chb13_events.json": "245d23faa833224a154fcfa8a6098befa3bd39e5f8115e7ceb9787577058f214",
  "results/timing/chb14_candidates.csv": "f69457a3b2f161f47cc274dc4b60ca52b0705fec7dd22b135768d6b63368b668",
  "results/timing/chb14_events.json": "3a0ea894c02b793a7d0ef349e62c36ab213a80c88c1fe7d3f07a88a2a20c8e82",
  "results/timing/chb15_candidates.csv": "35f809ba134749100f4f2853ebfa9f4435073e4f76e53a88dc8f44b180460025",
  "results/timing/chb15_events.json": "f46163e5fa7eec46ef14ca54fa0ba2a59dc651545dc6f721dc9ad0f2d5ac19ca",
  "results/timing/chb16_candidates.csv": "5a2c3ce0a6343d1c78d284e5d1ad1865fcd4b75871b95f6ff4c86feef5f058e4",
  "results/timing/chb16_events.json": "cec0a5a945ee131309eeadae9fd7595f6bf131bab2c6e1596cdcae1899998712",
  "results/timing/chb17_before_flatline.csv": "7e02b821be45bb1363db663927d658421cc23def18567ce1344c3680dae7a7b9",
  "results/timing/chb17_candidates.csv": "c7c08bdad6f0e64222eb23dc86999b62c80db419e7eae53779e32cb4285c0de6",
  "results/timing/chb17_events.json": "d1855c2903b63eaa11f3da6614a8f61d53bd6506ee67e416c73f2f978a52b628",
  "results/timing/chb17_flatline_drops.csv": "aee65a6a9a6bf6d66821f040117fc8c5dade72710b4613c0ead26aefb73e4f21",
  "results/timing/chb18_candidates.csv": "6d036a5ba1ad3d4e2ecd6a195b005e5c7a05c3367212c404365aaa3127fe59e2",
  "results/timing/chb18_events.json": "7f0ea58b09d5fcca20fb20b06adb5a4b9827cc9ea5b30a7367d57eb19a56383b",
  "results/timing/chb19_candidates.csv": "46821e6ce8672464683b1b63ebcf40274b302aa3e7099d6c5998e9d71a710a69",
  "results/timing/chb19_events.json": "497f00edafe1b5a5678f1b145f4af781cf18ac48064b933a10db8a1de6885074",
  "results/timing/chb20_candidates.csv": "8cf3fe564b2e468fe727699db256dc0a3f424e88c84cd6baa183369c99f7dbf4",
  "results/timing/chb20_events.json": "32ce33376e1be455dacfcb6122c2878fe6bd16453247ee14132d8437492dbda0",
  "results/timing/chb21_candidates.csv": "30b3634b4fe334aa85cf7126bb8f369190113f222e50bb6220fe3de0b94004ce",
  "results/timing/chb21_events.json": "feee7076b15a4a2a36ecbd2702d6cf7135d902c74b102ac2cca70ef1ab9e9ee7",
  "results/timing/chb22_candidates.csv": "033776bcb5b4be97e9575bf6c293907aa19f5c4be3cf4cf0122b4d0e0e90ba21",
  "results/timing/chb22_events.json": "6a491b3f49c54b6886b935ec226ef5c5647a3448e0e77d211585742edcfe23b7",
  "results/timing/chb23_candidates.csv": "e77d372bd94bfafce4ff19897e257655d3e2ba922ec5781a563423945222fa17",
  "results/timing/chb23_events.json": "87a209da18fcff668cd78dfcce0d9533a1c34758ec4ada1584ced582c8c471e0",
  "results/timing_audit.csv": "170c6edb3d9d722192fc6dabcf8cb404ee132a4df422507e92a79c191aa7dff8",
  "results/validation_predictions/1dcnn_seed1024.json": "a96cd8cfeaede34f2b713f8114ae8b974ea3e6873f91cdbfa15cdf25924cbcd6",
  "results/validation_predictions/1dcnn_seed1024.npz": "302f6699787d6cbc50ab0911ce56e3d043b629cb33c5ede8fead8d831824c00e",
  "results/validation_predictions/1dcnn_seed11111.json": "f1792357a7e642adc990130ef23fb18ef19402888df8a17c760df4e12032f416",
  "results/validation_predictions/1dcnn_seed11111.npz": "64744d04353593be4b9aa37b0b25ea4da84a51edb89c8482d5c417a0fd190974",
  "results/validation_predictions/1dcnn_seed123.json": "8d9c52ccb2b74ddf8ff9a2ec829c983a721d2f67831a23cf393c0b13fd8d7690",
  "results/validation_predictions/1dcnn_seed123.npz": "d8892fea9e04debb1698f9390928d961a823cb96bbd41fe46a31a0a42f0dc5b0",
  "results/validation_predictions/1dcnn_seed12345.json": "1784567c75a3b6ad60b92240cfd9d522bba5965623a05bb564719b73da63f1b7",
  "results/validation_predictions/1dcnn_seed12345.npz": "e8f1517d5543d7d756501858fd4927e2d4e54b379f9fcdb8c86d71d3182b284b",
  "results/validation_predictions/1dcnn_seed13579.json": "034251f93b3d5ff3a29b2a2fcc6e7e3d77c8dd630febe4706be71ce65bf7603d",
  "results/validation_predictions/1dcnn_seed13579.npz": "ae989e74f469fe16fe32306eabd76bdf719093acb12d4721541e120b9def3223",
  "results/validation_predictions/1dcnn_seed14142.json": "1cde255e43ac0d0291b18614a2fd25d602f4dfc357aa534c059ba52969aeefc2",
  "results/validation_predictions/1dcnn_seed14142.npz": "4afdff465b1b007180c29e5f79420d7b6612dfdc0d432aef47d252ab66e6225f",
  "results/validation_predictions/1dcnn_seed15926.json": "8a48e5f6b01bc08488e076f834b2c68155aa029bc227337c148bb9e07fb07135",
  "results/validation_predictions/1dcnn_seed15926.npz": "a47395fffa556ecf97c2fe1507cee57ddf44f27a3c6706cdf01c07eab75465cd",
  "results/validation_predictions/1dcnn_seed16384.json": "02d3283b2d98d41a1fc0f9653d667ea0d0710577e652d75736750eda9031f1f4",
  "results/validation_predictions/1dcnn_seed16384.npz": "6961b290d33c591ca73d7e03fae68e56c2017aff16a22e8fad78eb268d707782",
  "results/validation_predictions/1dcnn_seed2025.json": "1b6c55fcfb2e6cef2cbc9ff84b735b22eb2176df713570736c801cf51b5aa6b3",
  "results/validation_predictions/1dcnn_seed2025.npz": "041c89fd01331727dec7fd3af340df4d353ee25238b9b9eeeae7f4f1644892fa",
  "results/validation_predictions/1dcnn_seed3141.json": "642c911f0c895bd527623cec33ebf26ea61082cac67192b7a5ff7f8fe8c2b09d",
  "results/validation_predictions/1dcnn_seed3141.npz": "68cade12be7179e10b01926f437b56f2635002d464e842a84a951ebf9fb0c973",
  "results/validation_predictions/1dcnn_seed4096.json": "3262a5f98ce21cc2917a94c37b3ca5b4cd7aba7d62aea73e4b06b82c6183f484",
  "results/validation_predictions/1dcnn_seed4096.npz": "2a65906f247f0b3adb0fe8b4196d31e2f8edba1e70d7af5cf650079cce445284",
  "results/validation_predictions/1dcnn_seed42.json": "f3d41b335a30505d8115d14150bc52a8954718d278543be0921d5ee5b4eecf00",
  "results/validation_predictions/1dcnn_seed42.npz": "4fbc95111e4ecfe4382144af05a72f6280dbf82aa93f731187532a3f625ffc14",
  "results/validation_predictions/1dcnn_seed456.json": "687e17c1fe7467c94a0c02cdcd0f051bdedcfc5157a8dadae3c5d506ea339139",
  "results/validation_predictions/1dcnn_seed456.npz": "f05ea832f77afec1adeb9bf8548cf17bf4c9eeb8c858a4ed99fcc76d099df8b7",
  "results/validation_predictions/1dcnn_seed5555.json": "a4b39eb7b0e44c97880ecb7eccaec030b2cc984c06c12994954b0402447a4cf5",
  "results/validation_predictions/1dcnn_seed5555.npz": "c465af800d2da3612d94d57b70873de7760188fbf07838c11053491667803af2",
  "results/validation_predictions/1dcnn_seed6174.json": "7765e3a0f383829a1d41226b1e4bbafd1ccae2c94a50e9fef738ad019c1fecd7",
  "results/validation_predictions/1dcnn_seed6174.npz": "0aac8c3f2c0644f9db56d27116c8af0a7799308b4ab99db21f591fdbad7c1fb5",
  "results/validation_predictions/1dcnn_seed7077.json": "72a53e773c2ff0f57b8e2fbfea81663738e5447c42987620ff74d8dd0b9e5ddc",
  "results/validation_predictions/1dcnn_seed7077.npz": "b4a619e0cb5acf38b1f077f3a713e04d780a235b15b1da4bad9e5190157b2502",
  "results/validation_predictions/1dcnn_seed789.json": "735914909b28057b86c7d74d609a2aeb99df6a5be7c38097115927840beee754",
  "results/validation_predictions/1dcnn_seed789.npz": "e8c4e4b0f9faeb972172183b8dfdf2358051bf49c2bdaca353d03ccf48222a72",
  "results/validation_predictions/1dcnn_seed8192.json": "df0fda04d7635a5b8e6dfadfb9664cc438dd7b54fb44aaeb29cba887e3cbe454",
  "results/validation_predictions/1dcnn_seed8192.npz": "a400dca8db89dec3d8a7a9df3863a94265b21daf79e07ad10c3634eceaf1d7c0",
  "results/validation_predictions/1dcnn_seed9001.json": "d1ccf7f44ecb1452fe46c3c981a829613e7ae452bf74696204ce646566d46737",
  "results/validation_predictions/1dcnn_seed9001.npz": "65d49c4832f21faeae18a4336559cbefb180d35b98397ed9fdd19a70478f1584",
  "results/validation_predictions/1dcnn_seed9999.json": "f361c96f5431027f9bbf7dc53a5468780a0e0ad7a6aa79458491862de295f1f8",
  "results/validation_predictions/1dcnn_seed9999.npz": "653ae766da51bf57c6415758c0f898888d0f7ed5b2c86c5da003cd3d9f030ac7",
  "results/validation_predictions/eeg_conformer_seed1024.json": "9c536a2de7f7f537ac703a1e396d96c7e2e35086ae1e8f4a29586c2c96d9de01",
  "results/validation_predictions/eeg_conformer_seed1024.npz": "feea71f248eb6241def29eaa5e86476e3f80de49eb1ebbbbcac475a15add786e",
  "results/validation_predictions/eeg_conformer_seed11111.json": "0ab9e97447868eb5ab3e76d88ecf3ef5833d4bc76bc3f24a0be1a80bb06c0b13",
  "results/validation_predictions/eeg_conformer_seed11111.npz": "a04bb221e0403e5e9bd8f4f04606600958c476ab0ed68c61a128391fa5aa9254",
  "results/validation_predictions/eeg_conformer_seed123.json": "8f9bc4f8d77e3bccce46abdaec2d6cedeb69f6fa7eb08769d56777f7192e5c9e",
  "results/validation_predictions/eeg_conformer_seed123.npz": "0cf86597fc3dfb4d97f0ff029ff0fda17501da884f61e8602a8ae415302bfbe7",
  "results/validation_predictions/eeg_conformer_seed12345.json": "e1500755ad184b597b8d2fa94b37235108851c0895710cfc5f3a3860362eeff2",
  "results/validation_predictions/eeg_conformer_seed12345.npz": "ed1489633017531546d0d0a15cd2a5151c4da7cdeecf46668b31fcbc4d5353ab",
  "results/validation_predictions/eeg_conformer_seed13579.json": "fa620b66a9eb0564808f19cfabd832aa197c1ee135b224d86ce5c91a592563c4",
  "results/validation_predictions/eeg_conformer_seed13579.npz": "ed79fd7a007691360bef7c04f1edfc2df75617241e354599f5468bd69fd87ce4",
  "results/validation_predictions/eeg_conformer_seed14142.json": "e95a6970f669c195523dc89eb48d8d2c9914814a542ede8d0ebe2133fea98a96",
  "results/validation_predictions/eeg_conformer_seed14142.npz": "52085075242e175869df34b5f9c071b5fac07ced7023ab9d6ec80c4e14882b51",
  "results/validation_predictions/eeg_conformer_seed15926.json": "2940c654e904619a9a80d10dd5de55d4d558bb1bcfcd2a99bcb90a73226fbf51",
  "results/validation_predictions/eeg_conformer_seed15926.npz": "49ecb5101b0ceb9533349710ffd17a7938d751492b7f07c966bae12131f8577e",
  "results/validation_predictions/eeg_conformer_seed16384.json": "71fdc645927228c60b5276ba93c182106e429d67bef320191abc1e9a48d6ad7d",
  "results/validation_predictions/eeg_conformer_seed16384.npz": "8f3a307fbeb87184fbc108a7215e287fecba6411397aba1b9b047e22e3df7e17",
  "results/validation_predictions/eeg_conformer_seed2025.json": "77346d375715e244b17807680f6c483f74772fa890400655d91f491740e13aec",
  "results/validation_predictions/eeg_conformer_seed2025.npz": "e7f3bf2c5119f13e180a5464c974d3ed1656712dd703bbeea7c9ceaebe9b13d9",
  "results/validation_predictions/eeg_conformer_seed3141.json": "1a7a301090451e35196083c275a8f22dafc59207b60b8de4cbcb5b539153c3a0",
  "results/validation_predictions/eeg_conformer_seed3141.npz": "2c484cd8820bb387537a15e8032a6bf303be0e6afb293fb9d4a7863602f54cd6",
  "results/validation_predictions/eeg_conformer_seed4096.json": "e6f1af5029528cc686f54993f2e85116a198326df574afedc3cada73083fb52d",
  "results/validation_predictions/eeg_conformer_seed4096.npz": "5e20a579506a80ef54bb600d611384ec3e0ec8e5ec20d1cde9f0ae36d85b08bc",
  "results/validation_predictions/eeg_conformer_seed42.json": "31bc61176cac41274a9cf155f1234d0cc79a12d25cfb086bc2466bedee6ea663",
  "results/validation_predictions/eeg_conformer_seed42.npz": "6e362cf4c7b3180dc87034d4a50436bea5e01995128bf7c3e653afef0e319404",
  "results/validation_predictions/eeg_conformer_seed456.json": "8d00da807b2eaf274bdc13b659079f29fc76fcdc4db315e0de1049b50726a3b0",
  "results/validation_predictions/eeg_conformer_seed456.npz": "e08d054adbf7c52b5a257389fd17841fbda1f41b2d03d7dd8dc87a8d8a2423d9",
  "results/validation_predictions/eeg_conformer_seed5555.json": "01aab1d968af19256ed014ac3331f9697fa1b222d0a559e3e9ce0cea307d9ec5",
  "results/validation_predictions/eeg_conformer_seed5555.npz": "d3675fa4b5abb298e05b638d02751648067d3cb9d2b2202093d2cd5cd9326e8b",
  "results/validation_predictions/eeg_conformer_seed6174.json": "8708eb4e9bee1a9d50dbe17b1b01ab0b96ad7ad626b53c2c9bcf4a02ba76decf",
  "results/validation_predictions/eeg_conformer_seed6174.npz": "8fa4a0aa3c2cd82fc550f96ce0abbfa700ab0543dad932d7c72a3ecd47959a8c",
  "results/validation_predictions/eeg_conformer_seed7077.json": "9837bf4fdb39c8d7b5f6d898964dfce3a2ee21541acef994135556d003d6af36",
  "results/validation_predictions/eeg_conformer_seed7077.npz": "f3d664fa5425792ff1c9f531a20b49b9e0c8847a4e575b50f360589940b9ac86",
  "results/validation_predictions/eeg_conformer_seed789.json": "565853d8065e974c0063fd4bf3c44f88aa14ae89285d4d84a7b43bafc9974381",
  "results/validation_predictions/eeg_conformer_seed789.npz": "f5ad355a21c47f9982bb095a2a2249742e748e06be6c1922cec28704513da769",
  "results/validation_predictions/eeg_conformer_seed8192.json": "9d9a28805ce02deb94b9f7874eb2e479f132ba702b50cd3c0ef6536c1e758ba2",
  "results/validation_predictions/eeg_conformer_seed8192.npz": "e81417554799e60f513ef3f64a7ce4c18cd42c01f31182793e2eba0d6d889635",
  "results/validation_predictions/eeg_conformer_seed9001.json": "20eade1d4a75ab091e6daca90055f3db6deab17ceb1b432227d6108d99bfc6df",
  "results/validation_predictions/eeg_conformer_seed9001.npz": "7d40175962ce2161f64041c389b0a654c429f1ac8327803b7ceefedfff298f8a",
  "results/validation_predictions/eeg_conformer_seed9999.json": "93d584272e6b2d0573aa89de0070e2fa3f0906b021454654a280d6a841a7b8b8",
  "results/validation_predictions/eeg_conformer_seed9999.npz": "8179cd26c69169cf517567b734af0b4c4820d3d9cbbaf2ae56ab5d766b3040cf",
  "results/validation_predictions/eegnet_seed1024.json": "56b2085ae5569fa5940a1658badf0e47d86eb027b5f95caa5389c74ced29ecc4",
  "results/validation_predictions/eegnet_seed1024.npz": "385b17750917810fb49bfcc9ff15d569fbdd1911cbc23807932d1b850f933cc2",
  "results/validation_predictions/eegnet_seed11111.json": "1f3bb540b159008e8f8890a6514b11fed672de663f36b0b244edc7fdb910ed70",
  "results/validation_predictions/eegnet_seed11111.npz": "f81576bd70027b677c9cd53beabffd65e4d8fb2e778960cd6199cb35525ad067",
  "results/validation_predictions/eegnet_seed123.json": "5133d0c8ffe25b069cb942f6d85f5cce16837308dcfd98b320f29a43dc8d7a22",
  "results/validation_predictions/eegnet_seed123.npz": "b81c12d847ea50617695fb4ad7d26472ccfbbe195a34ba71d25b506f48958d31",
  "results/validation_predictions/eegnet_seed12345.json": "146e000c12230ede41e9c9326dfafeedf85198f39eacb05a66d55163c773663b",
  "results/validation_predictions/eegnet_seed12345.npz": "4b955f12402e74cc3df5e49755f9698104181682253f28d0b518ee3a189e1b6d",
  "results/validation_predictions/eegnet_seed13579.json": "d961ca152f00cf3b40e82805270596ad0b4cc83fc438663fbc92f916dc91b778",
  "results/validation_predictions/eegnet_seed13579.npz": "b59249acbf2d487f196c0f018177342f4144d115ecb5da078f130d6f58a54000",
  "results/validation_predictions/eegnet_seed14142.json": "ccc7ac58313a1578b499b770d72245acf14bf1bfe06dbbe3bb52903f59600595",
  "results/validation_predictions/eegnet_seed14142.npz": "773f715aa7ce88cc222d3ae6733b4b707b447f11c857daab48b8d5bc16351f46",
  "results/validation_predictions/eegnet_seed15926.json": "53168c403c9a573c6ace1c3cc3bf465a66079f2d005e82043b10a4b1d19c911e",
  "results/validation_predictions/eegnet_seed15926.npz": "2c10877a0f89694c209c1178696f9bb700a9bfca0709f7c163c7e6ef2073c932",
  "results/validation_predictions/eegnet_seed16384.json": "d6115e03884dbfbf043fc6965683142ab9e78332a2e7ebfd2a583ca85e8d757f",
  "results/validation_predictions/eegnet_seed16384.npz": "78530a6aabc114f6b9432424c2e788156fcdc8fb2e5915bf7257044db69bed0a",
  "results/validation_predictions/eegnet_seed2025.json": "8a0e7ddc694114bd8eb3191c700c49399e9d325946ae84c6bcfde9be05d87d3b",
  "results/validation_predictions/eegnet_seed2025.npz": "0a0e5856f6288d3b597fb58f7b85ccd092751c72805e1386c42a72fe818843ee",
  "results/validation_predictions/eegnet_seed3141.json": "7a13b1b8650c39c9588b77c784bdb31e82a9c015c3d59ecbff9f03b751c0d3aa",
  "results/validation_predictions/eegnet_seed3141.npz": "f1b9d4778c84a46469b845390de272c4db7f29fdc2c76c0b45368f11f9e75d9c",
  "results/validation_predictions/eegnet_seed4096.json": "19633b03252f594255f20aa9092430573e1ca1fb631491ce2edec664d700f054",
  "results/validation_predictions/eegnet_seed4096.npz": "c2048828c83351295b4058c1edae4feff110d723557bc3b4c022a02ee3cd0b72",
  "results/validation_predictions/eegnet_seed42.json": "b3f1bd2b5cd7cc161e32d5702a0070e44afe25e3e116c3a298bee7bc0f7227a5",
  "results/validation_predictions/eegnet_seed42.npz": "24696b0fc70585a37e28d93eb393541b8dfdfb094feb5e381cc582bdd17ff7ae",
  "results/validation_predictions/eegnet_seed456.json": "9df65a5c399cb5bad5e15d50874c6198212290d2e8d977111489550fd2155ea9",
  "results/validation_predictions/eegnet_seed456.npz": "d89defc12d4d36320a4f920a61f55892b198ee78c7e1a6880fa76bd0c9840e98",
  "results/validation_predictions/eegnet_seed5555.json": "838943b133ede0287fc44e4c5a35c140a456700abb352203b3a15ad95446da5e",
  "results/validation_predictions/eegnet_seed5555.npz": "8aa16658c042743c4a2efc041e807a5e4b92eda8d9703b88f5f3e9eeab401876",
  "results/validation_predictions/eegnet_seed6174.json": "8276e613f568c756784c037c0d16de1e0d8ee190b9bbaf19ea2c4205e45f8079",
  "results/validation_predictions/eegnet_seed6174.npz": "466a4001c0bc2463a8cb9a6d7c0e34eb58ab1a97e6c9df3499a3cfcec2fc6f26",
  "results/validation_predictions/eegnet_seed7077.json": "6daee3d4cf2d3819bfe2ba4ec943facb6f67effc407f2c730576b82511043bc2",
  "results/validation_predictions/eegnet_seed7077.npz": "29dfc477ae4cb154ab93605ed4861758602ac3981a76b02aba87275b380aeb7d",
  "results/validation_predictions/eegnet_seed789.json": "e7e08828d0799f953159d7c648a89c82f89374dbda27e86595b42286fb1516b0",
  "results/validation_predictions/eegnet_seed789.npz": "2604820019c14f546d63b1ad01ad3130eccba32a2bceece909a2fba4ca6d3f4c",
  "results/validation_predictions/eegnet_seed8192.json": "3e2107a551157a4998d233657d1fe5a63485278b4759e90743855ec0d39eb13e",
  "results/validation_predictions/eegnet_seed8192.npz": "69f7b0f8e595c884e5bcd899feeecb39a9a2ec4b60aff81f32c9eaed1f449642",
  "results/validation_predictions/eegnet_seed9001.json": "a826461635a0c5ca1f0ec050fea3b41edaa9e0ef9e1e35affcb697ef73f296a9",
  "results/validation_predictions/eegnet_seed9001.npz": "3b295056c2597910ca3c1a3bdb468d013e718a1a079b195eda3f5e3317c5733c",
  "results/validation_predictions/eegnet_seed9999.json": "3eaab30853cc7f89cfde8d403e516d2e7733b0cd26dd4854bbab8bc3aecc8ec1",
  "results/validation_predictions/eegnet_seed9999.npz": "b379fd3966c5b52566013a468bd8e2c25083b3ddda0f690ab4beaff3f0bd29ad",
  "results/validation_predictions/psd_lda_seed1024.json": "e6007c6d13d9e3dac999365353141f68dda8a3406ceee88c8302565038dd7a60",
  "results/validation_predictions/psd_lda_seed1024.npz": "5cbbaca54a4c8d54fc3267c4d7b3f0b0a00798309e6929589cc61fd4b34c88b3",
  "results/validation_predictions/psd_lda_seed11111.json": "35983e8d8f115743e3cc33f709ca18a4c2e55291ef9ec5292b4641286ea36054",
  "results/validation_predictions/psd_lda_seed11111.npz": "e46446bc9d038ed5a996d5d57565e7add7fdbd72cecd3b1598fdb097615393ff",
  "results/validation_predictions/psd_lda_seed123.json": "46dac9ebe89cbc8818f3db5d476e69ca4b2a591e2fbf69e49b3b3e08a320494a",
  "results/validation_predictions/psd_lda_seed123.npz": "a00c9badaaf537be86501821988c22a73c4b1ff3a94888c08cd7973754513175",
  "results/validation_predictions/psd_lda_seed12345.json": "41ede72e8975bfafb14b6f4ff63f72a294c31d4ee0692dcf2625ac8211c4c143",
  "results/validation_predictions/psd_lda_seed12345.npz": "7a4b729964829fe92225e25f44ef7d15dbb2db7a773019bed8cccdb61b045de9",
  "results/validation_predictions/psd_lda_seed13579.json": "2d49ae3ec0c70879c81040aace1d0c8428879677e0a46916e86388f816c18195",
  "results/validation_predictions/psd_lda_seed13579.npz": "0586cb41832d6bedded4fd9c6d7a23a25ea869d3ca9b55da3aebdb0a389f44d5",
  "results/validation_predictions/psd_lda_seed14142.json": "1a872d874afdc5ba7de9aeb5eece88eaa937e1e2130307569db233c6f3a1f0eb",
  "results/validation_predictions/psd_lda_seed14142.npz": "88c835f8edd79d8fc7dead0dedc0cdfc4becf7a597a0b4d079c1006c0be80630",
  "results/validation_predictions/psd_lda_seed15926.json": "113094859ce07021e2b73cef7b64d7084bd750d023b636369180adc7162e511a",
  "results/validation_predictions/psd_lda_seed15926.npz": "abeba715eefe5b2292d300755a60ba531173cb0845c19a76fe79e45491ac03bd",
  "results/validation_predictions/psd_lda_seed16384.json": "b411d48912e561c15c86b760f77c5b64d6584671ddbae5bae4e25f0ab3c743ec",
  "results/validation_predictions/psd_lda_seed16384.npz": "038e6c38f7cfa4c9369fb3ac4cd915fc25bb8a138339793640a95b148842d1cb",
  "results/validation_predictions/psd_lda_seed2025.json": "0f5527a550b8b92f2be085e700bf92879f1fd03a14f15ef7815c55429ea8b3f2",
  "results/validation_predictions/psd_lda_seed2025.npz": "9873d5edb45acf1fdec36b26b4419094ad70b993bdab549173406a48b2474eb0",
  "results/validation_predictions/psd_lda_seed3141.json": "13791137bc5f8e9a44389574946d68c5dc55595c81cf5d134fee9bf4b5a9d984",
  "results/validation_predictions/psd_lda_seed3141.npz": "ddc5feb8fb5590465dd92cff2298a81f9fb23b44d3a27e131123f0de560b6955",
  "results/validation_predictions/psd_lda_seed4096.json": "8d3801e064cc865188e7d6b484ca1ce818a0d1c89029723d31686f059bb67b82",
  "results/validation_predictions/psd_lda_seed4096.npz": "1a7f39148e628926ed4daf28d3513226ef4c6fb76a460e2ef08d9c950fe3f6bd",
  "results/validation_predictions/psd_lda_seed42.json": "64a58657a05622b7b3c9fbb8e1ac9fc8fb980261a76d48cf6ed97c530106f53c",
  "results/validation_predictions/psd_lda_seed42.npz": "fba57238edcbfff46688907a0ec339947d65871a4856ccd4a2366c8b255dc87d",
  "results/validation_predictions/psd_lda_seed456.json": "1d10c2ed4a884f59bba614756e9b7aef1315c3fc4a8af7eb6b10f1df735cae95",
  "results/validation_predictions/psd_lda_seed456.npz": "93e7a410d79ef445c299e3b4d8fc47bf233c3a1224919da0df1973d87be64815",
  "results/validation_predictions/psd_lda_seed5555.json": "8157b4cafe2fc4ac0625de0d4d430f8ff4b59e37dfa40ddd7a4616c8824c9660",
  "results/validation_predictions/psd_lda_seed5555.npz": "8ca861e399a8f8de862870323e37d7f528d4431bec5cab6171c2c9709eba84a6",
  "results/validation_predictions/psd_lda_seed6174.json": "b41acba0aed118a623f0057b470acb4fb60254b96003937a670f2062a31a8b71",
  "results/validation_predictions/psd_lda_seed6174.npz": "e52871a6aa0a72765250061c23024d03b3f247dead888fa9efead83dce2939e3",
  "results/validation_predictions/psd_lda_seed7077.json": "cf3d88b02a38acb60f1b9072ad8c5a85a836f26135bed4f9cada5b3903bbe47d",
  "results/validation_predictions/psd_lda_seed7077.npz": "0eb7e88149235c63c442cb46b8e5f45a84bc98b2d0c1f0a46e5aa9dfedc8295d",
  "results/validation_predictions/psd_lda_seed789.json": "dfd4a10bde99efcb2a81dd83bafb2528e4fbd73e9894ba0dcb204705fad52613",
  "results/validation_predictions/psd_lda_seed789.npz": "6e483bb9a8804a828fa7f67d9eb857fed084dfbca64cf2792ab4ab1f3bdaa8e8",
  "results/validation_predictions/psd_lda_seed8192.json": "914326793d08ed38fee145c237598f5596f2f4e90e59fb3a33f5cb2bc0eed52b",
  "results/validation_predictions/psd_lda_seed8192.npz": "7d8e2dd4b5c2f0fac0537cbf25e66fec79a002385e8b95d86f0ce9625c124ef2",
  "results/validation_predictions/psd_lda_seed9001.json": "8c6ba2a6030d117275b358b6a4ced1131ea063006882488b182a06f7e1d152e9",
  "results/validation_predictions/psd_lda_seed9001.npz": "7bc403f3a7b1a5b06d06744615851bc018f17d266eba8af407bd09961f5f42ff",
  "results/validation_predictions/psd_lda_seed9999.json": "0800270be446850e3556d65e9d10b712f27e6448de7b42fb832ce6364867e946",
  "results/validation_predictions/psd_lda_seed9999.npz": "c6b258e6f8601375ef2278288b35f4828e7242e6e0190b438e272027018c0c19",
  "results/validation_predictions/tcn_seed1024.json": "82aa66b45bb2069bae8172a4e40b5e429327c45e07858f21b0ddd8ae2cf58111",
  "results/validation_predictions/tcn_seed1024.npz": "a300502bafd03e43ab11ee5a8419a9ac088bd480cd5721df79e4bbd53840e136",
  "results/validation_predictions/tcn_seed11111.json": "99014bc31cf917c7c62f63e4769b7691f11fd584ff81d9ba63329172aaf60ebd",
  "results/validation_predictions/tcn_seed11111.npz": "37e1a777a8551c20f69d58342aa78eb998b1f5ffe89eb1cbbb957a693bb4782a",
  "results/validation_predictions/tcn_seed123.json": "69865e032c4ebf48fb90dfca537b52b315e7179715afe43e598d1d26b426f825",
  "results/validation_predictions/tcn_seed123.npz": "655b81a3692405b6e6058ecade49736ca85a4cc31f6403d355a04743f1cf9ab6",
  "results/validation_predictions/tcn_seed12345.json": "a35ac76ca23eec360bffb9411b4ff8c2044dfc52fcbec5b696ab70914dca99e4",
  "results/validation_predictions/tcn_seed12345.npz": "e41cbec7984519d0b9acf73248de31c549df87c14413b1e626ab692bfd002511",
  "results/validation_predictions/tcn_seed13579.json": "3a34d2b9cc81f971a654c282204db4581f69a9b283018748695fd756e78f80ec",
  "results/validation_predictions/tcn_seed13579.npz": "dde1c4bc31db1a8b2384096626ac0bac7229697205e4f03fead5e9a910768a1f",
  "results/validation_predictions/tcn_seed14142.json": "479fd3c9f5fc5fa4b3d1f9da25af2e044a1db02c14d38abebc32c4674ad47888",
  "results/validation_predictions/tcn_seed14142.npz": "1225a1eb10c6861151d5b2b7948facb95d277651f64d84128e12eb1f057ca797",
  "results/validation_predictions/tcn_seed15926.json": "d91d75c2e889637d517c30411c05ee01e1597008502ce984b5c4c3fac4f1d43f",
  "results/validation_predictions/tcn_seed15926.npz": "e831878db83f7ff929e78f8cafbb78c11d9a15a5b3d8de3121af09c484ffff31",
  "results/validation_predictions/tcn_seed16384.json": "4954e8f7aaf44767348ca6766ff389724c224c56eeb4b431536beacf9cc6c357",
  "results/validation_predictions/tcn_seed16384.npz": "1c3db167a594c964346cf216a9029e0cdd08a254af632c5cfde896bbb3b86e43",
  "results/validation_predictions/tcn_seed2025.json": "7216eedd756582738d0ba5d48151e42236534ca6ddf7b400848cfeeba0e5ec0e",
  "results/validation_predictions/tcn_seed2025.npz": "f845ee816abb3ba6123f7ec09328eda149982a82dcb2150bbacdeb6e4949c326",
  "results/validation_predictions/tcn_seed3141.json": "b3cb3ca0096bf0b929a6646aed8d8dc3a273b4b059fb0e1f4182a41c9354906c",
  "results/validation_predictions/tcn_seed3141.npz": "aaa5c1b8cab8c2785a315dab0948028f1c0b2e49600ca6d3cbd3c491aaeccbac",
  "results/validation_predictions/tcn_seed4096.json": "d512fb923cebc3de954cdc56e19c3ff2a22333ee5bb9be51d21bc2e61b87b523",
  "results/validation_predictions/tcn_seed4096.npz": "a166db8fc68c33937553f187caf0f342156854cabbc9ae19065c6a4077711d64",
  "results/validation_predictions/tcn_seed42.json": "d118c530b44c9367086591150e220ba44c52c4384a234a03fc0f65f8a2991df0",
  "results/validation_predictions/tcn_seed42.npz": "898a752304e07c80b03281a58dfc8723687b1ea083eacd486a1ed5ed39dd0367",
  "results/validation_predictions/tcn_seed456.json": "7b97406cc4d08ae471b583b55e645bf842c743019887a643b8b6b89a367d08a1",
  "results/validation_predictions/tcn_seed456.npz": "deed35ffcd216e5f38be2023863e171035f99b4717f130eb7c6ca36e6a145a12",
  "results/validation_predictions/tcn_seed5555.json": "3c126c06c00c27f3cb2b0e330ce170d1710c1b9b439b134590ba3620d8c789a9",
  "results/validation_predictions/tcn_seed5555.npz": "f9555aee3ffc9dbc98c1bdc578ddba16291514eea00bb79b5587994493695eac",
  "results/validation_predictions/tcn_seed6174.json": "d1362d3c8867a04486306761aea97be299706363e6fcb0425047f8a637a0b908",
  "results/validation_predictions/tcn_seed6174.npz": "cc41eebcb73820f13ad54e5dfcc9df395b658e373cf17533718a8b19181ee8f4",
  "results/validation_predictions/tcn_seed7077.json": "1031b87bf32fe17d3b88174a3947ec035c2c8a72f0bea74afbcf006ade73b019",
  "results/validation_predictions/tcn_seed7077.npz": "c8b25f0c5d81a16d834887e561d730c6397c5ac79bd744345d5316d6fcb4c840",
  "results/validation_predictions/tcn_seed789.json": "35c7b5bb81a0523acc9785f5f7238415d54d17c69f91d4779040feae0c296b65",
  "results/validation_predictions/tcn_seed789.npz": "5adfc0559d84f0b5725d045b02992155fe58099b9e8609a09377466715d2ebdd",
  "results/validation_predictions/tcn_seed8192.json": "ee32b7510ea9cbaf0da5be7bddeddda55d6ae2e7f8d648d99d0dc6c8893aa875",
  "results/validation_predictions/tcn_seed8192.npz": "83cbe8fc6965276a18111d0a7b7441b1c164b79a2b133b6c14f25a8fa92764b3",
  "results/validation_predictions/tcn_seed9001.json": "7cdf557520a617ff8a149a80021d2818f94e94d2b7f15cf6a201605cb38f4f9f",
  "results/validation_predictions/tcn_seed9001.npz": "f9750dcac1dc68a8697a0ee3b848431ae94ea76ad6deff6b19093c4c4dacd28e",
  "results/validation_predictions/tcn_seed9999.json": "721444d47b20b5ffb887dde6fa7989a5efad39b73a2837f5f4fd0652d53ba6d5",
  "results/validation_predictions/tcn_seed9999.npz": "c7b115c4761d3a64a6bbcddca5120ecc152ad587a1b5a7c12a9a53b843baa494",
  "results/validation_threshold_summary.csv": "945ad161120609bbea6f7c2585e94c0e43851f8f40ae54063e789bcf825e26e6",
  "results/validation_thresholds_psd_lda_eegnet_tcn_1dcnn_eeg_conformer.csv": "c51803c5f3488aaae88f381322de9faf9bc831babeb1cd94a437a63d120be70b",
  "results/waveform_parity.csv": "2c89b51b882e7da3607ecf1e53654dcab0c42622986e334ba46cf2cd500a387c",
  "submission_checks/reference_recheck.json": "bacf283d582f6d5ce8464be988e80f2d70fee8d973e431a658eb42f301deec9a",
  "submission_checks/verified_results.json": "b1a631d39f7bdae3ad6b91c76cbb10c58e16920cc0a385952b6c1c2100b5b0bc",
  "submission_checks/verified_results_recomputed.json": "3efce9f86189561fed716ad41f3f6968172c830f2fdd9a0f7b0b74776f6c7c15",
  "submission_checks/verify_submission_results.py": "110949a687142dda4978f5d764b0b527ddcba5858e4ba2cd90ed3b7f4da8550d"
}
```
