## Supplementary material for "Same pipelines, different answers: how evaluation design shapes EEG seizure prediction": Reproducibility archive (code, manifests and predictions): reference_recheck.json

```
{
  "andrade2024": {
    "doi": "10.3389/fnins.2024.1417748",
    "resolved": true,
    "title": [
      "On the performance of seizure prediction machine learning methods across different databases: the sample and alarm-based perspectives"
    ],
    "year": {
      "date-parts": [
        [
          2024,
          7,
          15
        ]
      ]
    },
    "volume": "18",
    "issue": null,
    "page": null,
    "authors": [
      {
        "given": "Inês",
        "family": "Andrade",
        "sequence": "first",
        "affiliation": [],
        "role": [
          {
            "vocabulary": "crossref",
            "role": "author"
          }
        ]
      },
      {
        "given": "César",
        "family": "Teixeira",
        "sequence": "additional",
        "affiliation": [],
        "role": [
          {
            "vocabulary": "crossref",
            "role": "author"
          }
        ]
      },
      {
        "given": "Mauro",
        "family": "Pinto",
        "sequence": "additional",
        "affiliation": [],
        "role": [
          {
            "vocabulary": "crossref",
            "role": "author"
          }
        ]
      }
    ]
  },
  "collins2024tripodai": {
    "doi": "10.1136/bmj-2023-078378",
    "resolved": true,
    "title": [
      "TRIPOD+AI statement: updated guidance for reporting clinical prediction models that use regression or machine learning methods"
    ],
    "year": {
      "date-parts": [
        [
          2024,
          4,
          16
        ]
      ]
    },
    "volume": "385",
    "issue": null,
    "page": "e078378",
    "authors": [
      {
        "ORCID": "https://orcid.org/0000-0002-2772-2316",
        "authenticated-orcid": false,
        "given": "Gary S",
        "family": "Collins",
        "sequence": "first",
        "affiliation": [
          {
            "name": "Centre for Statistics in Medicine, UK EQUATOR Centre, Nuffield Department of Orthopaedics, Rheumatology, and Musculoskeletal Sciences, University of Oxford, Oxford OX3 7LD, UK"
          }
        ],
        "role": [
          {
            "vocabulary": "crossref",
            "role": "author"
          }
        ]
      },
      {
        "ORCID": "https://orcid.org/0000-0003-2118-004X",
        "authenticated-orcid": false,
        "given": "Karel G M",
        "family": "Moons",
        "sequence": "additional",
        "affiliation": [
          {
            "name": "Julius Centre for Health Sciences and Primary Care, University Medical Centre Utrecht, Utrecht University, Utrecht, Netherlands"
          }
        ],
        "role": [
          {
            "vocabulary": "crossref",
            "role": "author"
          }
        ]
      },
      {
        "ORCID": "https://orcid.org/0000-0002-0989-0623",
        "authenticated-orcid": false,
        "given": "Paula",
        "family": "Dhiman",
        "sequence": "additional",
        "affiliation": [
          {
            "name": "Centre for Statistics in Medicine, UK EQUATOR Centre, Nuffield Department of Orthopaedics, Rheumatology, and Musculoskeletal Sciences, University of Oxford, Oxford OX3 7LD, UK"
          }
        ],
        "role": [
          {
            "vocabulary": "crossref",
            "role": "author"
          }
        ]
      },
      {
        "ORCID": "https://orcid.org/0000-0001-8699-0735",
        "authenticated-orcid": false,
        "given": "Richard D",
        "family": "Riley",
        "sequence": "additional",
        "affiliation": [
          {
            "name": "Institute of Applied Health Research, College of Medical and Dental Sciences, University of Birmingham, Birmingham, UK"
          },
          {
            "name": "National Institute for Health and Care Research (NIHR) Birmingham Biomedical Research Centre, Birmingham, UK"
          }
        ],
        "role": [
          {
            "vocabulary": "crossref",
            "role": "author"
          }
        ]
      },
      {
        "ORCID": "https://orcid.org/0000-0002-6657-2787",
        "authenticated-orcid": false,
        "given": "Andrew L",
        "family": "Beam",
        "sequence": "additional",
        "affiliation": [
          {
            "name": "Department of Epidemiology, Harvard T H Chan School of Public Health, Boston, MA, USA"
          }
        ],
        "role": [
          {
            "vocabulary": "crossref",
            "role": "author"
          }
        ]
      },
      {
        "ORCID": "https://orcid.org/0000-0003-1613-7450",
        "authenticated-orcid": false,
        "given": "Ben",
        "family": "Van Calster",
        "sequence": "additional",
        "affiliation": [
          {
            "name": "Department of Development and Regeneration, KU Leuven, Leuven, Belgium"
          },
          {
            "name": "Department of Biomedical Data Science, Leiden University Medical Centre, Leiden, Netherlands"
          }
        ],
        "role": [
          {
            "vocabulary": "crossref",
            "role": "author"
          }
        ]
      },
      {
        "ORCID": "https://orcid.org/0000-0001-6349-7251",
        "authenticated-orcid": false,
        "given": "Marzyeh",
        "family": "Ghassemi",
        "sequence": "additional",
        "affiliation": [
          {
            "name": "Department of Electrical Engineering and Computer Science, Institute for Medical Engineering and Science, Massachusetts Institute of Technology, Cambridge, MA, USA"
          }
        ],
        "role": [
          {
            "vocabulary": "crossref",
            "role": "author"
          }
        ]
      },
      {
        "ORCID": "https://orcid.org/0000-0002-1286-0038",
        "authenticated-orcid": false,
        "given": "Xiaoxuan",
        "family": "Liu",
        "sequence": "additional",
        "affiliation": [
          {
            "name": "Institute of Inflammation and Ageing, College of Medical and Dental Sciences, University of Birmingham, Birmingham, UK"
          },
          {
            "name": "University Hospitals Birmingham NHS Foundation Trust, Birmingham, UK"
          }
        ],
        "role": [
          {
            "vocabulary": "crossref",
            "role": "author"
          }
        ]
      },
      {
        "ORCID": "https://orcid.org/0000-0003-4026-4345",
        "authenticated-orcid": false,
        "given": "Johannes B",
        "family": "Reitsma",
        "sequence": "additional",
        "affiliation": [
          {
            "name": "Julius Centre for Health Sciences and Primary Care, University Medical Centre Utrecht, Utrecht University, Utrecht, Netherlands"
          }
        ],
        "role": [
          {
            "vocabulary": "crossref",
            "role": "author"
          }
        ]
      },
      {
        "ORCID": "https://orcid.org/0000-0002-5529-1541",
        "authenticated-orcid": false,
        "given": "Maarten",
        "family": "van Smeden",
        "sequence": "additional",
        "affiliation": [
          {
            "name": "Julius Centre for Health Sciences and Primary Care, University Medical Centre Utrecht, Utrecht University, Utrecht, Netherlands"
          }
        ],
        "role": [
          {
            "vocabulary": "crossref",
            "role": "author"
          }
        ]
      },
      {
        "ORCID": "https://orcid.org/0000-0002-2729-0947",
        "authenticated-orcid": false,
        "given": "Anne-Laure",
        "family": "Boulesteix",
        "sequence": "additional",
        "affiliation": [
          {
            "name": "Institute for Medical Information Processing, Biometry and Epidemiology, Faculty of Medicine, Ludwig-Maximilians-University of Munich and Munich Centre of Machine Learning, Germany"
          }
        ],
        "role": [
          {
            "vocabulary": "crossref",
            "role": "author"
          }
        ]
      },
      {
        "ORCID": "https://orcid.org/0000-0002-5742-2840",
        "authenticated-orcid": false,
        "given": "Jennifer Catherine",
        "family": "Camaradou",
        "sequence": "additional",
        "affiliation": [
          {
            "name": "Patient representative, Health Data Research UK patient and public involvement and engagement group"
          },
          {
            "name": "Patient representative, University of East Anglia, Faculty of Health Sciences, Norwich Research Park, Norwich, UK"
          }
        ],
        "role": [
          {
            "vocabulary": "crossref",
            "role": "author"
          }
        ]
      },
      {
        "ORCID": "https://orcid.org/0000-0001-6712-6626",
        "authenticated-orcid": false,
        "given": "Leo Anthony",
        "family": "Celi",
        "sequence": "additional",
        "affiliation": [
          {
            "name": "Beth Israel Deaconess Medical Center, Boston, MA, USA"
          },
          {
            "name": "Laboratory for Computational Physiology, Massachusetts Institute of Technology, Cambridge, MA, USA"
          },
          {
            "name": "Department of Biostatistics, Harvard T H Chan School of Public Health, Boston, MA, USA"
          }
        ],
        "role": [
          {
            "vocabulary": "crossref",
            "role": "author"
          }
        ]
      },
      {
        "ORCID": "https://orcid.org/0000-0001-9612-7791",
        "authenticated-orcid": false,
        "given": "Spiros",
        "family": "Denaxas",
        "sequence": "additional",
        "affiliation": [
          {
            "name": "Institute of Health Informatics, University College London, London, UK"
          },
          {
            "name": "British Heart Foundation Data Science Centre, London, UK"
          }
        ],
        "role": [
          {
            "vocabulary": "crossref",
            "role": "author"
          }
        ]
      },
      {
        "ORCID": "https://orcid.org/0000-0001-7849-0087",
        "authenticated-orcid": false,
        "given": "Alastair K",
        "family": "Denniston",
        "sequence": "additional",
        "affiliation": [
          {
            "name": "National Institute for Health and Care Research (NIHR) Birmingham Biomedical Research Centre, Birmingham, UK"
          },
          {
            "name": "Institute of Inflammation and Ageing, College of Medical and Dental Sciences, University of Birmingham, Birmingham, UK"
          }
        ],
        "role": [
          {
            "vocabulary": "crossref",
            "role": "author"
          }
        ]
      },
      {
        "ORCID": "https://orcid.org/0000-0002-4897-9356",
        "authenticated-orcid": false,
        "given": "Ben",
        "family": "Glocker",
        "sequence": "additional",
        "affiliation": [
          {
            "name": "Department of Computing, Imperial College London, London, UK"
          }
        ],
        "role": [
          {
            "vocabulary": "crossref",
            "role": "author"
          }
        ]
      },
      {
        "ORCID": "https://orcid.org/0000-0001-7881-1207",
        "authenticated-orcid": false,
        "given": "Robert M",
        "family": "Golub",
        "sequence": "additional",
        "affiliation": [
          {
            "name": "Northwestern University Feinberg School of Medicine, Chicago, IL, USA"
          }
        ],
        "role": [
          {
            "vocabulary": "crossref",
            "role": "author"
          }
        ]
      },
      {
        "ORCID": "https://orcid.org/0000-0003-4528-1312",
        "authenticated-orcid": false,
        "given": "Hugh",
        "family": "Harvey",
        "sequence": "additional",
        "affiliation": [
          {
            "name": "Hardian Health, Haywards Heath, UK"
          }
        ],
        "role": [
          {
            "vocabulary": "crossref",
            "role": "author"
          }
        ]
      },
      {
        "ORCID": "https://orcid.org/0000-0003-1147-8491",
        "authenticated-orcid": false,
        "given": "Georg",
        "family": "Heinze",
        "sequence": "additional",
        "affiliation": [
          {
            "name": "Section for Clinical Biometrics, Centre for Medical Data Science, Medical University of Vienna, Vienna, Austria"
          }
        ],
        "role": [
          {
            "vocabulary": "crossref",
            "role": "author"
          }
        ]
      },
      {
        "ORCID": "https://orcid.org/0000-0002-4517-1562",
        "authenticated-orcid": false,
        "given": "Michael M",
        "family": "Hoffman",
        "sequence": "additional",
        "affiliation": [
          {
            "name": "Princess Margaret Cancer Centre, University Health Network, Toronto, ON, Canada"
          },
          {
            "name": "Department of Medical Biophysics, University of Toronto, Toronto, ON, Canada"
          },
          {
            "name": "Department of Computer Science, University of Toronto, Toronto, ON, Canada"
          },
          {
            "name": "Vector Institute for Artificial Intelligence, Toronto, ON, Canada"
          }
        ],
        "role": [
          {
            "vocabulary": "crossref",
            "role": "author"
          }
        ]
      },
      {
        "ORCID": "https://orcid.org/0000-0002-5183-131X",
        "authenticated-orcid": false,
        "given": "André Pascal",
        "family": "Kengne",
        "sequence": "additional",
        "affiliation": [
          {
            "name": "Department of Medicine, University of Cape Town, Cape Town, South Africa"
          }
        ],
        "role": [
          {
            "vocabulary": "crossref",
            "role": "author"
          }
        ]
      },
      {
        "given": "Emily",
        "family": "Lam",
        "sequence": "additional",
        "affiliation": [
          {
            "name": "Patient representative, Health Data Research UK patient and public involvement and engagement group"
          }
        ],
        "role": [
          {
            "vocabulary": "crossref",
            "role": "author"
          }
        ]
      },
      {
        "ORCID": "https://orcid.org/0000-0003-0100-9659",
        "authenticated-orcid": false,
        "given": "Naomi",
        "family": "Lee",
        "sequence": "additional",
        "affiliation": [
          {
            "name": "National Institute for Health and Care Excellence, London, UK"
          }
        ],
        "role": [
          {
            "vocabulary": "crossref",
            "role": "author"
          }
        ]
      },
      {
        "ORCID": "https://orcid.org/0000-0003-1501-2947",
        "authenticated-orcid": false,
        "given": "Elizabeth W",
        "family": "Loder",
        "sequence": "additional",
        "affiliation": [
          {
            "name": "The BMJ, London, UK"
          },
          {
            "name": "Department of Neurology, Brigham and Women’s Hospital, Harvard Medical School, Boston, MA, USA"
          }
        ],
        "role": [
          {
            "vocabulary": "crossref",
            "role": "author"
          }
        ]
      },
      {
        "ORCID": "https://orcid.org/0000-0003-4910-9368",
        "authenticated-orcid": false,
        "given": "Lena",
        "family": "Maier-Hein",
        "sequence": "additional",
        "affiliation": [
          {
            "name": "Department of Intelligent Medical Systems, German Cancer Research Centre, Heidelberg, Germany"
          }
        ],
        "role": [
          {
            "vocabulary": "crossref",
            "role": "author"
          }
        ]
      },
      {
        "ORCID": "https://orcid.org/0000-0003-4423-6472",
        "authenticated-orcid": false,
        "given": "Bilal A",
        "family": "Mateen",
        "sequence": "additional",
        "affiliation": [
          {
            "name": "Institute of Health Informatics, University College London, London, UK"
          },
          {
            "name": "Wellcome Trust, London, UK"
          },
          {
            "name": "Alan Turing Institute, London, UK"
          }
        ],
        "role": [
          {
            "vocabulary": "crossref",
            "role": "author"
          }
        ]
      },
      {
        "ORCID": "https://orcid.org/0000-0002-6476-2165",
        "authenticated-orcid": false,
        "given": "Melissa D",
        "family": "McCradden",
        "sequence": "additional",
        "affiliation": [
          {
            "name": "Department of Bioethics, Hospital for Sick Children Toronto, ON, Canada"
          },
          {
            "name": "Genetics and Genome Biology, SickKids Research Institute, Toronto, ON, Canada"
          }
        ],
        "role": [
          {
            "vocabulary": "crossref",
            "role": "author"
          }
        ]
      },
      {
        "ORCID": "https://orcid.org/0000-0001-5471-5202",
        "authenticated-orcid": false,
        "given": "Lauren",
        "family": "Oakden-Rayner",
        "sequence": "additional",
        "affiliation": [
          {
            "name": "Australian Institute for Machine Learning, University of Adelaide, Adelaide, SA, Australia"
          }
        ],
        "role": [
          {
            "vocabulary": "crossref",
            "role": "author"
          }
        ]
      },
      {
        "ORCID": "https://orcid.org/0000-0001-6911-2367",
        "authenticated-orcid": false,
        "given": "Johan",
        "family": "Ordish",
        "sequence": "additional",
        "affiliation": [
          {
            "name": "Medicines and Healthcare products Regulatory Agency, London, UK"
          }
        ],
        "role": [
          {
            "vocabulary": "crossref",
            "role": "author"
          }
        ]
      },
      {
        "ORCID": "https://orcid.org/0000-0003-0044-3496",
        "authenticated-orcid": false,
        "given": "Richard",
        "family": "Parnell",
        "sequence": "additional",
        "affiliation": [
          {
            "name": "Patient representative, Health Data Research UK patient and public involvement and engagement group"
          }
        ],
        "role": [
          {
            "vocabulary": "crossref",
            "role": "author"
          }
        ]
      },
      {
        "ORCID": "https://orcid.org/0000-0002-9076-8472",
        "authenticated-orcid": false,
        "given": "Sherri",
        "family": "Rose",
        "sequence": "additional",
        "affiliation": [
          {
            "name": "Department of Health Policy and Center for Health Policy, Stanford University, Stanford, CA, USA"
          }
        ],
        "role": [
          {
            "vocabulary": "crossref",
            "role": "author"
          }
        ]
      },
      {
        "ORCID": "https://orcid.org/0000-0001-8980-2330",
        "authenticated-orcid": false,
        "given": "Karandeep",
        "family": "Singh",
        "sequence": "additional",
        "affiliation": [
          {
            "name": "Department of Learning Health Sciences, University of Michigan Medical School, Ann Arbor, MI, USA"
          }
        ],
        "role": [
          {
            "vocabulary": "crossref",
            "role": "author"
          }
        ]
      },
      {
        "ORCID": "https://orcid.org/0000-0002-3037-122X",
        "authenticated-orcid": false,
        "given": "Laure",
        "family": "Wynants",
        "sequence": "additional",
        "affiliation": [
          {
            "name": "Department of Epidemiology, CAPHRI Care and Public Health Research Institute, Maastricht University, Maastricht, Netherlands"
          }
        ],
        "role": [
          {
            "vocabulary": "crossref",
            "role": "author"
          }
        ]
      },
      {
        "ORCID": "https://orcid.org/0000-0001-8708-7003",
        "authenticated-orcid": false,
        "given": "Patricia",
        "family": "Logullo",
        "sequence": "additional",
        "affiliation": [
          {
            "name": "Centre for Statistics in Medicine, UK EQUATOR Centre, Nuffield Department of Orthopaedics, Rheumatology, and Musculoskeletal Sciences, University of Oxford, Oxford OX3 7LD, UK"
          }
        ],
        "role": [
          {
            "vocabulary": "crossref",
            "role": "author"
          }
        ]
      }
    ]
  },
  "moons2025probastai": {
    "doi": "10.1136/bmj-2024-082505",
    "resolved": true,
    "title": [
      "PROBAST+AI: an updated quality, risk of bias, and applicability assessment tool for prediction models using regression or artificial intelligence methods"
    ],
    "year": {
      "date-parts": [
        [
          2025,
          3,
          24
        ]
      ]
    },
    "volume": "388",
    "issue": null,
    "page": "e082505",
    "authors": [
      {
        "ORCID": "https://orcid.org/0000-0003-2118-004X",
        "authenticated-orcid": false,
        "given": "Karel G M",
        "family": "Moons",
        "sequence": "first",
        "affiliation": [
          {
            "name": "Julius Centre for Health Sciences and Primary Care, University Medical Centre Utrecht, Utrecht University, 3508 GA Utrecht, Netherlands"
          }
        ],
        "role": [
          {
            "vocabulary": "crossref",
            "role": "author"
          }
        ]
      },
      {
        "ORCID": "https://orcid.org/0000-0001-7401-4593",
        "authenticated-orcid": false,
        "given": "Johanna A A",
        "family": "Damen",
        "sequence": "additional",
        "affiliation": [
          {
            "name": "Julius Centre for Health Sciences and Primary Care, University Medical Centre Utrecht, Utrecht University, 3508 GA Utrecht, Netherlands"
          },
          {
            "name": "Cochrane Netherlands, University Medical Centre Utrecht, Utrecht University, Utrecht, Netherlands"
          }
        ],
        "role": [
          {
            "vocabulary": "crossref",
            "role": "author"
          }
        ]
      },
      {
        "ORCID": "https://orcid.org/0000-0002-4402-5379",
        "authenticated-orcid": false,
        "given": "Tabea",
        "family": "Kaul",
        "sequence": "additional",
        "affiliation": [
          {
            "name": "Julius Centre for Health Sciences and Primary Care, University Medical Centre Utrecht, Utrecht University, 3508 GA Utrecht, Netherlands"
          }
        ],
        "role": [
          {
            "vocabulary": "crossref",
            "role": "author"
          }
        ]
      },
      {
        "ORCID": "https://orcid.org/0000-0002-7950-2980",
        "authenticated-orcid": false,
        "given": "Lotty",
        "family": "Hooft",
        "sequence": "additional",
        "affiliation": [
          {
            "name": "Julius Centre for Health Sciences and Primary Care, University Medical Centre Utrecht, Utrecht University, 3508 GA Utrecht, Netherlands"
          },
          {
            "name": "Cochrane Netherlands, University Medical Centre Utrecht, Utrecht University, Utrecht, Netherlands"
          }
        ],
        "role": [
          {
            "vocabulary": "crossref",
            "role": "author"
          }
        ]
      },
      {
        "ORCID": "https://orcid.org/0000-0002-7745-2887",
        "authenticated-orcid": false,
        "given": "Constanza",
        "family": "Andaur Navarro",
        "sequence": "additional",
        "affiliation": [
          {
            "name": "Julius Centre for Health Sciences and Primary Care, University Medical Centre Utrecht, Utrecht University, 3508 GA Utrecht, Netherlands"
          }
        ],
        "role": [
          {
            "vocabulary": "crossref",
            "role": "author"
          }
        ]
      },
      {
        "ORCID": "https://orcid.org/0000-0002-0989-0623",
        "authenticated-orcid": false,
        "given": "Paula",
        "family": "Dhiman",
        "sequence": "additional",
        "affiliation": [
          {
            "name": "Centre for Statistics in Medicine, UK EQUATOR Centre, Nuffield Department of Orthopaedics, Rheumatology and Musculoskeletal Sciences, University of Oxford, Oxford, UK"
          }
        ],
        "role": [
          {
            "vocabulary": "crossref",
            "role": "author"
          }
        ]
      },
      {
        "ORCID": "https://orcid.org/0000-0002-6657-2787",
        "authenticated-orcid": false,
        "given": "Andrew L",
        "family": "Beam",
        "sequence": "additional",
        "affiliation": [
          {
            "name": "Department of Epidemiology, Harvard T H Chan School of Public Health, Boston, MA, USA"
          }
        ],
        "role": [
          {
            "vocabulary": "crossref",
            "role": "author"
          }
        ]
      },
      {
        "ORCID": "https://orcid.org/0000-0003-1613-7450",
        "authenticated-orcid": false,
        "given": "Ben",
        "family": "Van Calster",
        "sequence": "additional",
        "affiliation": [
          {
            "name": "Department of Development and Regeneration, KU Leuven, Leuven, Belgium"
          },
          {
            "name": "Leuven Unit for Health Technology Assessment Research (LUHTAR), KU Leuven, Leuven, Belgium"
          }
        ],
        "role": [
          {
            "vocabulary": "crossref",
            "role": "author"
          }
        ]
      },
      {
        "ORCID": "https://orcid.org/0000-0001-6712-6626",
        "authenticated-orcid": false,
        "given": "Leo Anthony",
        "family": "Celi",
        "sequence": "additional",
        "affiliation": [
          {
            "name": "Department of Biostatistics, Harvard T H Chan School of Public Health, Boston, MA, USA"
          },
          {
            "name": "Laboratory for Computational Physiology, Massachusetts Institute of Technology, Cambridge, MA, USA"
          }
        ],
        "role": [
          {
            "vocabulary": "crossref",
            "role": "author"
          }
        ]
      },
      {
        "ORCID": "https://orcid.org/0000-0001-9612-7791",
        "authenticated-orcid": false,
        "given": "Spiros",
        "family": "Denaxas",
        "sequence": "additional",
        "affiliation": [
          {
            "name": "Institute of Health Informatics, University College London, London, UK"
          },
          {
            "name": "British Heart Foundation Data Science Centre, Health Data Research Centre UK, London, United Kingdom"
          }
        ],
        "role": [
          {
            "vocabulary": "crossref",
            "role": "author"
          }
        ]
      },
      {
        "ORCID": "https://orcid.org/0000-0001-7849-0087",
        "authenticated-orcid": false,
        "given": "Alastair K",
        "family": "Denniston",
        "sequence": "additional",
        "affiliation": [
          {
            "name": "College of Medicine and Health, University of Birmingham, Birmingham, UK"
          }
        ],
        "role": [
          {
            "vocabulary": "crossref",
            "role": "author"
          }
        ]
      },
      {
        "ORCID": "https://orcid.org/0000-0001-6349-7251",
        "authenticated-orcid": false,
        "given": "Marzyeh",
        "family": "Ghassemi",
        "sequence": "additional",
        "affiliation": [
          {
            "name": "Department of Electrical Engineering and Computer Science, Institute for Medical Engineering and Science, Massachusetts Institute of Technology, Cambridge, MA, USA"
          }
        ],
        "role": [
          {
            "vocabulary": "crossref",
            "role": "author"
          }
        ]
      },
      {
        "ORCID": "https://orcid.org/0000-0003-1147-8491",
        "authenticated-orcid": false,
        "given": "Georg",
        "family": "Heinze",
        "sequence": "additional",
        "affiliation": [
          {
            "name": "Institute of Clinical Biometrics, Centre for Medical Data Science, Medical University of Vienna, Vienna, Austria"
          }
        ],
        "role": [
          {
            "vocabulary": "crossref",
            "role": "author"
          }
        ]
      },
      {
        "ORCID": "https://orcid.org/0000-0002-5183-131X",
        "authenticated-orcid": false,
        "given": "André Pascal",
        "family": "Kengne",
        "sequence": "additional",
        "affiliation": [
          {
            "name": "Department of Medicine, University of Cape Town, Cape Town, South Africa"
          }
        ],
        "role": [
          {
            "vocabulary": "crossref",
            "role": "author"
          }
        ]
      },
      {
        "ORCID": "https://orcid.org/0000-0003-4910-9368",
        "authenticated-orcid": false,
        "given": "Lena",
        "family": "Maier-Hein",
        "sequence": "additional",
        "affiliation": [
          {
            "name": "Division of Intelligent Medical Systems, German Cancer Research Centre (DKFZ), Heidelberg, Germany"
          },
          {
            "name": "National Centre for Tumour Diseases (NCT) Heidelberg, Heidelberg, Germany"
          }
        ],
        "role": [
          {
            "vocabulary": "crossref",
            "role": "author"
          }
        ]
      },
      {
        "ORCID": "https://orcid.org/0000-0002-1286-0038",
        "authenticated-orcid": false,
        "given": "Xiaoxuan",
        "family": "Liu",
        "sequence": "additional",
        "affiliation": [
          {
            "name": "College of Medicine and Health, University of Birmingham, Birmingham, UK"
          },
          {
            "name": "University Hospitals Birmingham NHS Foundation Trust, Birmingham, UK"
          },
          {
            "name": "School of Health Sciences, College of Medicine and Health, University of Birmingham, Birmingham, UK"
          },
          {
            "name": "NIHR Birmingham Biomedical Research Centre, Birmingham, UK"
          }
        ],
        "role": [
          {
            "vocabulary": "crossref",
            "role": "author"
          }
        ]
      },
      {
        "ORCID": "https://orcid.org/0000-0001-8708-7003",
        "authenticated-orcid": false,
        "given": "Patricia",
        "family": "Logullo",
        "sequence": "additional",
        "affiliation": [
          {
            "name": "Centre for Statistics in Medicine, UK EQUATOR Centre, Nuffield Department of Orthopaedics, Rheumatology and Musculoskeletal Sciences, University of Oxford, Oxford, UK"
          }
        ],
        "role": [
          {
            "vocabulary": "crossref",
            "role": "author"
          }
        ]
      },
      {
        "ORCID": "https://orcid.org/0000-0002-6476-2165",
        "authenticated-orcid": false,
        "given": "Melissa D",
        "family": "McCradden",
        "sequence": "additional",
        "affiliation": [
          {
            "name": "Department of Bioethics, The Hospital for Sick Children, Toronto, ON, Canada"
          }
        ],
        "role": [
          {
            "vocabulary": "crossref",
            "role": "author"
          }
        ]
      },
      {
        "ORCID": "https://orcid.org/0000-0003-3610-4883",
        "authenticated-orcid": false,
        "given": "Nan",
        "family": "Liu",
        "sequence": "additional",
        "affiliation": [
          {
            "name": "Centre for Quantitative Medicine, Duke-NUS Medical School, Singapore, Singapore"
          }
        ],
        "role": [
          {
            "vocabulary": "crossref",
            "role": "author"
          }
        ]
      },
      {
        "ORCID": "https://orcid.org/0000-0001-5471-5202",
        "authenticated-orcid": false,
        "given": "Lauren",
        "family": "Oakden-Rayner",
        "sequence": "additional",
        "affiliation": [
          {
            "name": "Australian Institute for Machine Learning, University of Adelaide, Adelaide, SA, Australia"
          }
        ],
        "role": [
          {
            "vocabulary": "crossref",
            "role": "author"
          }
        ]
      },
      {
        "ORCID": "https://orcid.org/0000-0001-8980-2330",
        "authenticated-orcid": false,
        "given": "Karandeep",
        "family": "Singh",
        "sequence": "additional",
        "affiliation": [
          {
            "name": "Department of Learning Health Sciences, University of Michigan Medical School, Ann Arbor, MI, USA"
          }
        ],
        "role": [
          {
            "vocabulary": "crossref",
            "role": "author"
          }
        ]
      },
      {
        "ORCID": "https://orcid.org/0000-0003-2264-7174",
        "authenticated-orcid": false,
        "given": "Daniel S",
        "family": "Ting",
        "sequence": "additional",
        "affiliation": [
          {
            "name": "Centre for Quantitative Medicine, Duke-NUS Medical School, Singapore, Singapore"
          },
          {
            "name": "AI Office, Singapore Health Service, Duke-NUS Medical School, Singapore, Singapore"
          }
        ],
        "role": [
          {
            "vocabulary": "crossref",
            "role": "author"
          }
        ]
      },
      {
        "ORCID": "https://orcid.org/0000-0002-3037-122X",
        "authenticated-orcid": false,
        "given": "Laure",
        "family": "Wynants",
        "sequence": "additional",
        "affiliation": [
          {
            "name": "Department of Development and Regeneration, KU Leuven, Leuven, Belgium"
          },
          {
            "name": "Department of Epidemiology, CAPHRI Care and Public Health Research Institute, Maastricht University, Maastricht, Netherlands"
          }
        ],
        "role": [
          {
            "vocabulary": "crossref",
            "role": "author"
          }
        ]
      },
      {
        "ORCID": "https://orcid.org/0000-0002-9317-4995",
        "authenticated-orcid": false,
        "given": "Bada",
        "family": "Yang",
        "sequence": "additional",
        "affiliation": [
          {
            "name": "Julius Centre for Health Sciences and Primary Care, University Medical Centre Utrecht, Utrecht University, 3508 GA Utrecht, Netherlands"
          },
          {
            "name": "Cochrane Netherlands, University Medical Centre Utrecht, Utrecht University, Utrecht, Netherlands"
          }
        ],
        "role": [
          {
            "vocabulary": "crossref",
            "role": "author"
          }
        ]
      },
      {
        "ORCID": "https://orcid.org/0000-0003-4026-4345",
        "authenticated-orcid": false,
        "given": "Johannes B",
        "family": "Reitsma",
        "sequence": "additional",
        "affiliation": [
          {
            "name": "Julius Centre for Health Sciences and Primary Care, University Medical Centre Utrecht, Utrecht University, 3508 GA Utrecht, Netherlands"
          }
        ],
        "role": [
          {
            "vocabulary": "crossref",
            "role": "author"
          }
        ]
      },
      {
        "ORCID": "https://orcid.org/0000-0001-8699-0735",
        "authenticated-orcid": false,
        "given": "Richard D",
        "family": "Riley",
        "sequence": "additional",
        "affiliation": [
          {
            "name": "School of Health Sciences, College of Medicine and Health, University of Birmingham, Birmingham, UK"
          },
          {
            "name": "NIHR Birmingham Biomedical Research Centre, Birmingham, UK"
          }
        ],
        "role": [
          {
            "vocabulary": "crossref",
            "role": "author"
          }
        ]
      },
      {
        "ORCID": "https://orcid.org/0000-0002-2772-2316",
        "authenticated-orcid": false,
        "given": "Gary S",
        "family": "Collins",
        "sequence": "additional",
        "affiliation": [
          {
            "name": "Centre for Statistics in Medicine, UK EQUATOR Centre, Nuffield Department of Orthopaedics, Rheumatology and Musculoskeletal Sciences, University of Oxford, Oxford, UK"
          }
        ],
        "role": [
          {
            "vocabulary": "crossref",
            "role": "author"
          }
        ]
      },
      {
        "ORCID": "https://orcid.org/0000-0002-5529-1541",
        "authenticated-orcid": false,
        "given": "Maarten",
        "family": "van Smeden",
        "sequence": "additional",
        "affiliation": [
          {
            "name": "Julius Centre for Health Sciences and Primary Care, University Medical Centre Utrecht, Utrecht University, 3508 GA Utrecht, Netherlands"
          }
        ],
        "role": [
          {
            "vocabulary": "crossref",
            "role": "author"
          }
        ]
      }
    ]
  },
  "andrzejak2026": {
    "doi": "10.1002/epi.70158",
    "resolved": true,
    "title": [
      "Are seizure forecasts and cycles better than chance? What chance?"
    ],
    "year": {
      "date-parts": [
        [
          2026,
          3,
          5
        ]
      ]
    },
    "volume": "67",
    "issue": "6",
    "page": "2966-2978",
    "authors": [
      {
        "ORCID": "https://orcid.org/0000-0002-7400-2098",
        "authenticated-orcid": false,
        "given": "Ralph G.",
        "family": "Andrzejak",
        "sequence": "first",
        "affiliation": [
          {
            "name": "Department of Engineering Universitat Pompeu Fabra  Barcelona Spain"
          }
        ],
        "role": [
          {
            "vocabulary": "crossref",
            "role": "author"
          }
        ]
      },
      {
        "ORCID": "https://orcid.org/0000-0002-1674-3314",
        "authenticated-orcid": false,
        "given": "Martin",
        "family": "Brešar",
        "sequence": "additional",
        "affiliation": [
          {
            "name": "Department of Systems and Control Jožef Stefan Institute  Ljubljana Slovenia"
          }
        ],
        "role": [
          {
            "vocabulary": "crossref",
            "role": "author"
          }
        ]
      },
      {
        "ORCID": "https://orcid.org/0000-0001-8925-3140",
        "authenticated-orcid": false,
        "given": "Mark P.",
        "family": "Richardson",
        "sequence": "additional",
        "affiliation": [
          {
            "name": "Institute of Psychiatry, Psychology, and Neuroscience King's College London  London UK"
          },
          {
            "name": "Epilepsy Centre King's College Hospital NHS Foundation Trust  London UK"
          }
        ],
        "role": [
          {
            "vocabulary": "crossref",
            "role": "author"
          }
        ]
      },
      {
        "ORCID": "https://orcid.org/0000-0003-0861-8705",
        "authenticated-orcid": false,
        "given": "Pedro F.",
        "family": "Viana",
        "sequence": "additional",
        "affiliation": [
          {
            "name": "Institute of Psychiatry, Psychology, and Neuroscience King's College London  London UK"
          },
          {
            "name": "Epilepsy Centre King's College Hospital NHS Foundation Trust  London UK"
          },
          {
            "name": "Centro de Estudos Egas Moniz, Faculdade de Medicina Universidade de Lisboa  Lisbon Portugal"
          }
        ],
        "role": [
          {
            "vocabulary": "crossref",
            "role": "author"
          }
        ]
      },
      {
        "ORCID": "https://orcid.org/0000-0002-0316-5818",
        "authenticated-orcid": false,
        "given": "Richard",
        "family": "Rosch",
        "sequence": "additional",
        "affiliation": [
          {
            "name": "Institute of Psychiatry, Psychology, and Neuroscience King's College London  London UK"
          },
          {
            "name": "Wellcome Centre for Imaging Neuroscience University College London  London UK"
          }
        ],
        "role": [
          {
            "vocabulary": "crossref",
            "role": "author"
          }
        ]
      }
    ]
  },
  "bai2018": {
    "doi": "10.48550/arXiv.1803.01271",
    "resolved": false,
    "error": "HTTP Error 404: Not Found"
  },
  "brookshire2024": {
    "doi": "10.3389/fnins.2024.1373515",
    "resolved": false,
    "error": "HTTP Error 429: Too Many Requests"
  },
  "carmo2024": {
    "doi": "10.1007/s00415-024-12655-z",
    "resolved": true,
    "title": [
      "Automated algorithms for seizure forecast: a systematic review and meta-analysis"
    ],
    "year": {
      "date-parts": [
        [
          2024,
          9,
          6
        ]
      ]
    },
    "volume": "271",
    "issue": "10",
    "page": "6573-6587",
    "authors": [
      {
        "ORCID": "https://orcid.org/0000-0001-7954-3718",
        "authenticated-orcid": false,
        "given": "Ana Sofia",
        "family": "Carmo",
        "sequence": "first",
        "affiliation": [],
        "role": [
          {
            "vocabulary": "crossref",
            "role": "author"
          }
        ]
      },
      {
        "ORCID": "https://orcid.org/0000-0002-9340-6610",
        "authenticated-orcid": false,
        "given": "Mariana",
        "family": "Abreu",
        "sequence": "additional",
        "affiliation": [],
        "role": [
          {
            "vocabulary": "crossref",
            "role": "author"
          }
        ]
      },
      {
        "ORCID": "https://orcid.org/0009-0003-7389-9598",
        "authenticated-orcid": false,
        "given": "Maria Fortuna",
        "family": "Baptista",
        "sequence": "additional",
        "affiliation": [],
        "role": [
          {
            "vocabulary": "crossref",
            "role": "author"
          }
        ]
      },
      {
        "ORCID": "https://orcid.org/0009-0005-2543-0407",
        "authenticated-orcid": false,
        "given": "Miguel",
        "family": "de Oliveira Carvalho",
        "sequence": "additional",
        "affiliation": [],
        "role": [
          {
            "vocabulary": "crossref",
            "role": "author"
          }
        ]
      },
      {
        "ORCID": "https://orcid.org/0000-0001-9449-431X",
        "authenticated-orcid": false,
        "given": "Ana Rita",
        "family": "Peralta",
        "sequence": "additional",
        "affiliation": [],
        "role": [
          {
            "vocabulary": "crossref",
            "role": "author"
          }
        ]
      },
      {
        "ORCID": "https://orcid.org/0000-0003-1320-5024",
        "authenticated-orcid": false,
        "given": "Ana",
        "family": "Fred",
        "sequence": "additional",
        "affiliation": [],
        "role": [
          {
            "vocabulary": "crossref",
            "role": "author"
          }
        ]
      },
      {
        "ORCID": "https://orcid.org/0000-0003-2399-7678",
        "authenticated-orcid": false,
        "given": "Carla",
        "family": "Bentes",
        "sequence": "additional",
        "affiliation": [],
        "role": [
          {
            "vocabulary": "crossref",
            "role": "author"
          }
        ]
      },
      {
        "ORCID": "https://orcid.org/0000-0001-6764-8432",
        "authenticated-orcid": false,
        "given": "Hugo Plácido",
        "family": "da Silva",
        "sequence": "additional",
        "affiliation": [],
        "role": [
          {
            "vocabulary": "crossref",
            "role": "author"
          }
        ]
      }
    ]
  },
  "goldberger2000": {
    "doi": "10.1161/01.CIR.101.23.e215",
    "resolved": true,
    "title": [
      "PhysioBank, PhysioToolkit, and PhysioNet"
    ],
    "year": {
      "date-parts": [
        [
          2000,
          6,
          13
        ]
      ]
    },
    "volume": "101",
    "issue": "23",
    "page": null,
    "authors": [
      {
        "given": "Ary L.",
        "family": "Goldberger",
        "sequence": "first",
        "affiliation": [
          {
            "name": "From the Margret and H.A. Rey Laboratory for Nonlinear Dynamics in Medicine, Beth Israel Deaconess Medical Center/Harvard Medical School, Boston, Mass (A.L.G., J.M.H., J.E.M., C.-K.P); the Center for Polymer Studies and Department of Physics, Boston University, Boston, Mass (L.A.N.A., P.Ch.I., H.E.S.); the Division of Health Sciences and Technology, Harvard University/Massachusetts Institute of Technology, Cambridge, Mass (R.G.M., G.B.M.); and the Centre for Nonlinear Dynamics in Physiology and..."
          }
        ],
        "role": [
          {
            "vocabulary": "crossref",
            "role": "author"
          }
        ]
      },
      {
        "given": "Luis A. N.",
        "family": "Amaral",
        "sequence": "additional",
        "affiliation": [
          {
            "name": "From the Margret and H.A. Rey Laboratory for Nonlinear Dynamics in Medicine, Beth Israel Deaconess Medical Center/Harvard Medical School, Boston, Mass (A.L.G., J.M.H., J.E.M., C.-K.P); the Center for Polymer Studies and Department of Physics, Boston University, Boston, Mass (L.A.N.A., P.Ch.I., H.E.S.); the Division of Health Sciences and Technology, Harvard University/Massachusetts Institute of Technology, Cambridge, Mass (R.G.M., G.B.M.); and the Centre for Nonlinear Dynamics in Physiology and..."
          }
        ],
        "role": [
          {
            "vocabulary": "crossref",
            "role": "author"
          }
        ]
      },
      {
        "given": "Leon",
        "family": "Glass",
        "sequence": "additional",
        "affiliation": [
          {
            "name": "From the Margret and H.A. Rey Laboratory for Nonlinear Dynamics in Medicine, Beth Israel Deaconess Medical Center/Harvard Medical School, Boston, Mass (A.L.G., J.M.H., J.E.M., C.-K.P); the Center for Polymer Studies and Department of Physics, Boston University, Boston, Mass (L.A.N.A., P.Ch.I., H.E.S.); the Division of Health Sciences and Technology, Harvard University/Massachusetts Institute of Technology, Cambridge, Mass (R.G.M., G.B.M.); and the Centre for Nonlinear Dynamics in Physiology and..."
          }
        ],
        "role": [
          {
            "vocabulary": "crossref",
            "role": "author"
          }
        ]
      },
      {
        "given": "Jeffrey M.",
        "family": "Hausdorff",
        "sequence": "additional",
        "affiliation": [
          {
            "name": "From the Margret and H.A. Rey Laboratory for Nonlinear Dynamics in Medicine, Beth Israel Deaconess Medical Center/Harvard Medical School, Boston, Mass (A.L.G., J.M.H., J.E.M., C.-K.P); the Center for Polymer Studies and Department of Physics, Boston University, Boston, Mass (L.A.N.A., P.Ch.I., H.E.S.); the Division of Health Sciences and Technology, Harvard University/Massachusetts Institute of Technology, Cambridge, Mass (R.G.M., G.B.M.); and the Centre for Nonlinear Dynamics in Physiology and..."
          }
        ],
        "role": [
          {
            "vocabulary": "crossref",
            "role": "author"
          }
        ]
      },
      {
        "given": "Plamen Ch.",
        "family": "Ivanov",
        "sequence": "additional",
        "affiliation": [
          {
            "name": "From the Margret and H.A. Rey Laboratory for Nonlinear Dynamics in Medicine, Beth Israel Deaconess Medical Center/Harvard Medical School, Boston, Mass (A.L.G., J.M.H., J.E.M., C.-K.P); the Center for Polymer Studies and Department of Physics, Boston University, Boston, Mass (L.A.N.A., P.Ch.I., H.E.S.); the Division of Health Sciences and Technology, Harvard University/Massachusetts Institute of Technology, Cambridge, Mass (R.G.M., G.B.M.); and the Centre for Nonlinear Dynamics in Physiology and..."
          }
        ],
        "role": [
          {
            "vocabulary": "crossref",
            "role": "author"
          }
        ]
      },
      {
        "given": "Roger G.",
        "family": "Mark",
        "sequence": "additional",
        "affiliation": [
          {
            "name": "From the Margret and H.A. Rey Laboratory for Nonlinear Dynamics in Medicine, Beth Israel Deaconess Medical Center/Harvard Medical School, Boston, Mass (A.L.G., J.M.H., J.E.M., C.-K.P); the Center for Polymer Studies and Department of Physics, Boston University, Boston, Mass (L.A.N.A., P.Ch.I., H.E.S.); the Division of Health Sciences and Technology, Harvard University/Massachusetts Institute of Technology, Cambridge, Mass (R.G.M., G.B.M.); and the Centre for Nonlinear Dynamics in Physiology and..."
          }
        ],
        "role": [
          {
            "vocabulary": "crossref",
            "role": "author"
          }
        ]
      },
      {
        "given": "Joseph E.",
        "family": "Mietus",
        "sequence": "additional",
        "affiliation": [
          {
            "name": "From the Margret and H.A. Rey Laboratory for Nonlinear Dynamics in Medicine, Beth Israel Deaconess Medical Center/Harvard Medical School, Boston, Mass (A.L.G., J.M.H., J.E.M., C.-K.P); the Center for Polymer Studies and Department of Physics, Boston University, Boston, Mass (L.A.N.A., P.Ch.I., H.E.S.); the Division of Health Sciences and Technology, Harvard University/Massachusetts Institute of Technology, Cambridge, Mass (R.G.M., G.B.M.); and the Centre for Nonlinear Dynamics in Physiology and..."
          }
        ],
        "role": [
          {
            "vocabulary": "crossref",
            "role": "author"
          }
        ]
      },
      {
        "given": "George B.",
        "family": "Moody",
        "sequence": "additional",
        "affiliation": [
          {
            "name": "From the Margret and H.A. Rey Laboratory for Nonlinear Dynamics in Medicine, Beth Israel Deaconess Medical Center/Harvard Medical School, Boston, Mass (A.L.G., J.M.H., J.E.M., C.-K.P); the Center for Polymer Studies and Department of Physics, Boston University, Boston, Mass (L.A.N.A., P.Ch.I., H.E.S.); the Division of Health Sciences and Technology, Harvard University/Massachusetts Institute of Technology, Cambridge, Mass (R.G.M., G.B.M.); and the Centre for Nonlinear Dynamics in Physiology and..."
          }
        ],
        "role": [
          {
            "vocabulary": "crossref",
            "role": "author"
          }
        ]
      },
      {
        "given": "Chung-Kang",
        "family": "Peng",
        "sequence": "additional",
        "affiliation": [
          {
            "name": "From the Margret and H.A. Rey Laboratory for Nonlinear Dynamics in Medicine, Beth Israel Deaconess Medical Center/Harvard Medical School, Boston, Mass (A.L.G., J.M.H., J.E.M., C.-K.P); the Center for Polymer Studies and Department of Physics, Boston University, Boston, Mass (L.A.N.A., P.Ch.I., H.E.S.); the Division of Health Sciences and Technology, Harvard University/Massachusetts Institute of Technology, Cambridge, Mass (R.G.M., G.B.M.); and the Centre for Nonlinear Dynamics in Physiology and..."
          }
        ],
        "role": [
          {
            "vocabulary": "crossref",
            "role": "author"
          }
        ]
      },
      {
        "given": "H. Eugene",
        "family": "Stanley",
        "sequence": "additional",
        "affiliation": [
          {
            "name": "From the Margret and H.A. Rey Laboratory for Nonlinear Dynamics in Medicine, Beth Israel Deaconess Medical Center/Harvard Medical School, Boston, Mass (A.L.G., J.M.H., J.E.M., C.-K.P); the Center for Polymer Studies and Department of Physics, Boston University, Boston, Mass (L.A.N.A., P.Ch.I., H.E.S.); the Division of Health Sciences and Technology, Harvard University/Massachusetts Institute of Technology, Cambridge, Mass (R.G.M., G.B.M.); and the Centre for Nonlinear Dynamics in Physiology and..."
          }
        ],
        "role": [
          {
            "vocabulary": "crossref",
            "role": "author"
          }
        ]
      }
    ]
  },
  "pollard2026physionet": {
    "doi": "10.1038/s44360-026-00096-z",
    "resolved": true,
    "title": [
      "PhysioNet as a global platform for biomedical research"
    ],
    "year": {
      "date-parts": [
        [
          2026,
          3,
          26
        ]
      ]
    },
    "volume": "1",
    "issue": "8",
    "page": "792-795",
    "authors": [
      {
        "ORCID": "https://orcid.org/0000-0002-5676-7898",
        "authenticated-orcid": false,
        "given": "Tom",
        "family": "Pollard",
        "sequence": "first",
        "affiliation": [],
        "role": [
          {
            "vocabulary": "crossref",
            "role": "author"
          }
        ]
      },
      {
        "given": "Benjamin E.",
        "family": "Moody",
        "sequence": "additional",
        "affiliation": [],
        "role": [
          {
            "vocabulary": "crossref",
            "role": "author"
          }
        ]
      },
      {
        "given": "Li-wei H.",
        "family": "Lehman",
        "sequence": "additional",
        "affiliation": [],
        "role": [
          {
            "vocabulary": "crossref",
            "role": "author"
          }
        ]
      },
      {
        "given": "Brian J.",
        "family": "Gow",
        "sequence": "additional",
        "affiliation": [],
        "role": [
          {
            "vocabulary": "crossref",
            "role": "author"
          }
        ]
      },
      {
        "given": "Chrystinne",
        "family": "Fernandes",
        "sequence": "additional",
        "affiliation": [],
        "role": [
          {
            "vocabulary": "crossref",
            "role": "author"
          }
        ]
      },
      {
        "given": "Chen",
        "family": "Xie",
        "sequence": "additional",
        "affiliation": [],
        "role": [
          {
            "vocabulary": "crossref",
            "role": "author"
          }
        ]
      },
      {
        "given": "Alistair",
        "family": "Johnson",
        "sequence": "additional",
        "affiliation": [],
        "role": [
          {
            "vocabulary": "crossref",
            "role": "author"
          }
        ]
      },
      {
        "given": "Roger G.",
        "family": "Mark",
        "sequence": "additional",
        "affiliation": [],
        "role": [
          {
            "vocabulary": "crossref",
            "role": "author"
          }
        ]
      },
      {
        "given": "Thomas",
        "family": "Heldt",
        "sequence": "additional",
        "affiliation": [],
        "role": [
          {
            "vocabulary": "crossref",
            "role": "author"
          }
        ]
      }
    ]
  },
  "guttag2010": {
    "doi": "10.13026/C2K01R",
    "resolved": false,
    "error": "HTTP Error 404: Not Found"
  },
  "jemal2024": {
    "doi": "10.3389/fninf.2024.1303380",
    "resolved": true,
    "title": [
      "Domain adaptation for EEG-based, cross-subject epileptic seizure prediction"
    ],
    "year": {
      "date-parts": [
        [
          2024,
          2,
          2
        ]
      ]
    },
    "volume": "18",
    "issue": null,
    "page": null,
    "authors": [
      {
        "given": "Imene",
        "family": "Jemal",
        "sequence": "first",
        "affiliation": [],
        "role": [
          {
            "vocabulary": "crossref",
            "role": "author"
          }
        ]
      },
      {
        "given": "Lina",
        "family": "Abou-Abbas",
        "sequence": "additional",
        "affiliation": [],
        "role": [
          {
            "vocabulary": "crossref",
            "role": "author"
          }
        ]
      },
      {
        "given": "Khadidja",
        "family": "Henni",
        "sequence": "additional",
        "affiliation": [],
        "role": [
          {
            "vocabulary": "crossref",
            "role": "author"
          }
        ]
      },
      {
        "given": "Amar",
        "family": "Mitiche",
        "sequence": "additional",
        "affiliation": [],
        "role": [
          {
            "vocabulary": "crossref",
            "role": "author"
          }
        ]
      },
      {
        "given": "Neila",
        "family": "Mezghani",
        "sequence": "additional",
        "affiliation": [],
        "role": [
          {
            "vocabulary": "crossref",
            "role": "author"
          }
        ]
      }
    ]
  },
  "zhang2025cda": {
    "doi": "10.1007/s11571-024-10216-8",
    "resolved": true,
    "title": [
      "Cross-patient seizure prediction via continuous domain adaptation and similar sample replay"
    ],
    "year": {
      "date-parts": [
        [
          2025,
          1,
          15
        ]
      ]
    },
    "volume": "19",
    "issue": "1",
    "page": null,
    "authors": [
      {
        "given": "Ziye",
        "family": "Zhang",
        "sequence": "first",
        "affiliation": [],
        "role": [
          {
            "vocabulary": "crossref",
            "role": "author"
          }
        ]
      },
      {
        "given": "Aiping",
        "family": "Liu",
        "sequence": "additional",
        "affiliation": [],
        "role": [
          {
            "vocabulary": "crossref",
            "role": "author"
          }
        ]
      },
      {
        "given": "Yikai",
        "family": "Gao",
        "sequence": "additional",
        "affiliation": [],
        "role": [
          {
            "vocabulary": "crossref",
            "role": "author"
          }
        ]
      },
      {
        "given": "Ruobing",
        "family": "Qian",
        "sequence": "additional",
        "affiliation": [],
        "role": [
          {
            "vocabulary": "crossref",
            "role": "author"
          }
        ]
      },
      {
        "ORCID": "https://orcid.org/0000-0001-5501-1143",
        "authenticated-orcid": false,
        "given": "Xun",
        "family": "Chen",
        "sequence": "additional",
        "affiliation": [],
        "role": [
          {
            "vocabulary": "crossref",
            "role": "author"
          }
        ]
      }
    ]
  },
  "karoly2026": {
    "doi": "10.1002/epi.70394",
    "resolved": true,
    "title": [
      "Seizure forecasting: The long and winding road to clinical translation"
    ],
    "year": {
      "date-parts": [
        [
          2026,
          7,
          20
        ]
      ]
    },
    "volume": null,
    "issue": null,
    "page": null,
    "authors": [
      {
        "ORCID": "https://orcid.org/0000-0002-9879-5854",
        "authenticated-orcid": false,
        "given": "Philippa J.",
        "family": "Karoly",
        "sequence": "first",
        "affiliation": [
          {
            "name": "Graeme Clark Institute &amp; Biomedical Engineering University of Melbourne  Melbourne Victoria Australia"
          }
        ],
        "role": [
          {
            "vocabulary": "crossref",
            "role": "author"
          }
        ]
      },
      {
        "ORCID": "https://orcid.org/0000-0002-4698-3773",
        "authenticated-orcid": false,
        "given": "Rachel E.",
        "family": "Stirling",
        "sequence": "additional",
        "affiliation": [
          {
            "name": "Graeme Clark Institute &amp; Biomedical Engineering University of Melbourne  Melbourne Victoria Australia"
          }
        ],
        "role": [
          {
            "vocabulary": "crossref",
            "role": "author"
          }
        ]
      },
      {
        "ORCID": "https://orcid.org/0000-0002-8875-4135",
        "authenticated-orcid": false,
        "given": "Mark J.",
        "family": "Cook",
        "sequence": "additional",
        "affiliation": [
          {
            "name": "Graeme Clark Institute &amp; Biomedical Engineering University of Melbourne  Melbourne Victoria Australia"
          },
          {
            "name": "Department of Neurosciences St Vincent's Hospital  Melbourne Victoria Australia"
          }
        ],
        "role": [
          {
            "vocabulary": "crossref",
            "role": "author"
          }
        ]
      },
      {
        "ORCID": "https://orcid.org/0000-0002-8370-2758",
        "authenticated-orcid": false,
        "given": "Daniel M.",
        "family": "Goldenholz",
        "sequence": "additional",
        "affiliation": [
          {
            "name": "Department of Neurology Beth Israel Deaconess Medical Center  Boston Massachusetts USA"
          }
        ],
        "role": [
          {
            "vocabulary": "crossref",
            "role": "author"
          }
        ]
      },
      {
        "ORCID": "https://orcid.org/0000-0002-8297-7696",
        "authenticated-orcid": false,
        "given": "Maxime O.",
        "family": "Baud",
        "sequence": "additional",
        "affiliation": [
          {
            "name": "Sleep‐Wake‐Epilepsy Center, NeuroTec, Center for Experimental Neurology, Department of Neurology Inselspital Bern, University Hospital, University of Bern  Bern Switzerland"
          }
        ],
        "role": [
          {
            "vocabulary": "crossref",
            "role": "author"
          }
        ]
      },
      {
        "ORCID": "https://orcid.org/0000-0002-6389-2638",
        "authenticated-orcid": false,
        "given": "Vikram R.",
        "family": "Rao",
        "sequence": "additional",
        "affiliation": [
          {
            "name": "Department of Neurology and Weill Institute for Neurosciences University of California, San Francisco  San Francisco California USA"
          }
        ],
        "role": [
          {
            "vocabulary": "crossref",
            "role": "author"
          }
        ]
      },
      {
        "ORCID": "https://orcid.org/0000-0002-5532-8690",
        "authenticated-orcid": false,
        "given": "Solveig",
        "family": "Vieluf",
        "sequence": "additional",
        "affiliation": [
          {
            "name": "Department of Medicine University Hospital Munich, Ludwig Maximilian University of Munich  Munich Germany"
          }
        ],
        "role": [
          {
            "vocabulary": "crossref",
            "role": "author"
          }
        ]
      },
      {
        "ORCID": "https://orcid.org/0000-0002-2392-8608",
        "authenticated-orcid": false,
        "given": "Benjamin H.",
        "family": "Brinkmann",
        "sequence": "additional",
        "affiliation": [
          {
            "name": "Department of Neurology Mayo Clinic  Rochester Minnesota USA"
          }
        ],
        "role": [
          {
            "vocabulary": "crossref",
            "role": "author"
          }
        ]
      }
    ]
  },
  "kwan2000": {
    "doi": "10.1056/NEJM200002033420503",
    "resolved": true,
    "title": [
      "Early Identification of Refractory Epilepsy"
    ],
    "year": {
      "date-parts": [
        [
          2000,
          2,
          3
        ]
      ]
    },
    "volume": "342",
    "issue": "5",
    "page": "314-319",
    "authors": [
      {
        "given": "Patrick",
        "family": "Kwan",
        "sequence": "first",
        "affiliation": [],
        "role": [
          {
            "vocabulary": "crossref",
            "role": "author"
          }
        ]
      },
      {
        "given": "Martin J.",
        "family": "Brodie",
        "sequence": "additional",
        "affiliation": [],
        "role": [
          {
            "vocabulary": "crossref",
            "role": "author"
          }
        ]
      }
    ]
  },
  "lawhern2018": {
    "doi": "10.1088/1741-2552/aace8c",
    "resolved": true,
    "title": [
      "EEGNet: a compact convolutional neural network for EEG-based brain–computer interfaces"
    ],
    "year": {
      "date-parts": [
        [
          2018,
          7,
          27
        ]
      ]
    },
    "volume": "15",
    "issue": "5",
    "page": "056013",
    "authors": [
      {
        "ORCID": "https://orcid.org/0000-0002-3921-8723",
        "authenticated-orcid": false,
        "given": "Vernon J",
        "family": "Lawhern",
        "sequence": "first",
        "affiliation": [],
        "role": [
          {
            "vocabulary": "crossref",
            "role": "author"
          }
        ]
      },
      {
        "given": "Amelia J",
        "family": "Solon",
        "sequence": "additional",
        "affiliation": [],
        "role": [
          {
            "vocabulary": "crossref",
            "role": "author"
          }
        ]
      },
      {
        "given": "Nicholas R",
        "family": "Waytowich",
        "sequence": "additional",
        "affiliation": [],
        "role": [
          {
            "vocabulary": "crossref",
            "role": "author"
          }
        ]
      },
      {
        "given": "Stephen M",
        "family": "Gordon",
        "sequence": "additional",
        "affiliation": [],
        "role": [
          {
            "vocabulary": "crossref",
            "role": "author"
          }
        ]
      },
      {
        "given": "Chou P",
        "family": "Hung",
        "sequence": "additional",
        "affiliation": [],
        "role": [
          {
            "vocabulary": "crossref",
            "role": "author"
          }
        ]
      },
      {
        "given": "Brent J",
        "family": "Lance",
        "sequence": "additional",
        "affiliation": [],
        "role": [
          {
            "vocabulary": "crossref",
            "role": "author"
          }
        ]
      }
    ]
  },
  "mao2023": {
    "doi": "10.1109/JSEN.2023.3307223",
    "resolved": true,
    "title": [
      "Online Test-Time Adaptation for Patient-Independent Seizure Prediction"
    ],
    "year": {
      "date-parts": [
        [
          2023,
          10,
          1
        ]
      ]
    },
    "volume": "23",
    "issue": "19",
    "page": "23133-23144",
    "authors": [
      {
        "given": "Tingting",
        "family": "Mao",
        "sequence": "first",
        "affiliation": [
          {
            "name": "Department of Biomedical Engineering, Hefei University of Technology, Hefei, China"
          }
        ],
        "role": [
          {
            "vocabulary": "crossref",
            "role": "author"
          }
        ]
      },
      {
        "ORCID": "https://orcid.org/0000-0003-0195-1003",
        "authenticated-orcid": false,
        "given": "Chang",
        "family": "Li",
        "sequence": "additional",
        "affiliation": [
          {
            "name": "Department of Biomedical Engineering, Hefei University of Technology, Hefei, China"
          }
        ],
        "role": [
          {
            "vocabulary": "crossref",
            "role": "author"
          }
        ]
      },
      {
        "ORCID": "https://orcid.org/0000-0002-1726-7962",
        "authenticated-orcid": false,
        "given": "Yuchang",
        "family": "Zhao",
        "sequence": "additional",
        "affiliation": [
          {
            "name": "Department of Biomedical Engineering, Hefei University of Technology, Hefei, China"
          }
        ],
        "role": [
          {
            "vocabulary": "crossref",
            "role": "author"
          }
        ]
      },
      {
        "ORCID": "https://orcid.org/0000-0001-7760-7562",
        "authenticated-orcid": false,
        "given": "Rencheng",
        "family": "Song",
        "sequence": "additional",
        "affiliation": [
          {
            "name": "Department of Biomedical Engineering, Hefei University of Technology, Hefei, China"
          }
        ],
        "role": [
          {
            "vocabulary": "crossref",
            "role": "author"
          }
        ]
      },
      {
        "ORCID": "https://orcid.org/0000-0002-4922-8116",
        "authenticated-orcid": false,
        "given": "Xun",
        "family": "Chen",
        "sequence": "additional",
        "affiliation": [
          {
            "name": "Department of Electronic Engineering and Information Science, University of Science and Technology of China, Hefei, China"
          }
        ],
        "role": [
          {
            "vocabulary": "crossref",
            "role": "author"
          }
        ]
      }
    ]
  },
  "mormann2007": {
    "doi": "10.1093/brain/awl241",
    "resolved": true,
    "title": [
      "Seizure prediction: the long and winding road"
    ],
    "year": {
      "date-parts": [
        [
          2007,
          2,
          1
        ]
      ]
    },
    "volume": "130",
    "issue": "2",
    "page": "314-333",
    "authors": [
      {
        "given": "F.",
        "family": "Mormann",
        "sequence": "first",
        "affiliation": [],
        "role": [
          {
            "vocabulary": "crossref",
            "role": "author"
          }
        ]
      },
      {
        "given": "R. G.",
        "family": "Andrzejak",
        "sequence": "additional",
        "affiliation": [],
        "role": [
          {
            "vocabulary": "crossref",
            "role": "author"
          }
        ]
      },
      {
        "given": "C. E.",
        "family": "Elger",
        "sequence": "additional",
        "affiliation": [],
        "role": [
          {
            "vocabulary": "crossref",
            "role": "author"
          }
        ]
      },
      {
        "given": "K.",
        "family": "Lehnertz",
        "sequence": "additional",
        "affiliation": [],
        "role": [
          {
            "vocabulary": "crossref",
            "role": "author"
          }
        ]
      }
    ]
  },
  "schulze2010": {
    "doi": "10.1016/j.yebeh.2010.05.008",
    "resolved": true,
    "title": [
      "Views of patients with epilepsy on seizure prediction devices"
    ],
    "year": {
      "date-parts": [
        [
          2010,
          8
        ]
      ]
    },
    "volume": "18",
    "issue": "4",
    "page": "388-396",
    "authors": [
      {
        "given": "Andreas",
        "family": "Schulze-Bonhage",
        "sequence": "first",
        "affiliation": [],
        "role": [
          {
            "vocabulary": "crossref",
            "role": "author"
          }
        ]
      },
      {
        "given": "Francisco",
        "family": "Sales",
        "sequence": "additional",
        "affiliation": [],
        "role": [
          {
            "vocabulary": "crossref",
            "role": "author"
          }
        ]
      },
      {
        "given": "Kathrin",
        "family": "Wagner",
        "sequence": "additional",
        "affiliation": [],
        "role": [
          {
            "vocabulary": "crossref",
            "role": "author"
          }
        ]
      },
      {
        "given": "Rute",
        "family": "Teotonio",
        "sequence": "additional",
        "affiliation": [],
        "role": [
          {
            "vocabulary": "crossref",
            "role": "author"
          }
        ]
      },
      {
        "given": "Astrid",
        "family": "Carius",
        "sequence": "additional",
        "affiliation": [],
        "role": [
          {
            "vocabulary": "crossref",
            "role": "author"
          }
        ]
      },
      {
        "given": "Annette",
        "family": "Schelle",
        "sequence": "additional",
        "affiliation": [],
        "role": [
          {
            "vocabulary": "crossref",
            "role": "author"
          }
        ]
      },
      {
        "given": "Matthias",
        "family": "Ihle",
        "sequence": "additional",
        "affiliation": [],
        "role": [
          {
            "vocabulary": "crossref",
            "role": "author"
          }
        ]
      }
    ]
  },
  "segal2023": {
    "doi": "10.3389/fnins.2023.1184990",
    "resolved": true,
    "title": [
      "Utilizing risk-controlling prediction calibration to reduce false alarm rates in epileptic seizure prediction"
    ],
    "year": {
      "date-parts": [
        [
          2023,
          9,
          18
        ]
      ]
    },
    "volume": "17",
    "issue": null,
    "page": null,
    "authors": [
      {
        "given": "Galya",
        "family": "Segal",
        "sequence": "first",
        "affiliation": [],
        "role": [
          {
            "vocabulary": "crossref",
            "role": "author"
          }
        ]
      },
      {
        "given": "Noam",
        "family": "Keidar",
        "sequence": "additional",
        "affiliation": [],
        "role": [
          {
            "vocabulary": "crossref",
            "role": "author"
          }
        ]
      },
      {
        "given": "Roy Maor",
        "family": "Lotan",
        "sequence": "additional",
        "affiliation": [],
        "role": [
          {
            "vocabulary": "crossref",
            "role": "author"
          }
        ]
      },
      {
        "given": "Yaniv",
        "family": "Romano",
        "sequence": "additional",
        "affiliation": [],
        "role": [
          {
            "vocabulary": "crossref",
            "role": "author"
          }
        ]
      },
      {
        "given": "Moshe",
        "family": "Herskovitz",
        "sequence": "additional",
        "affiliation": [],
        "role": [
          {
            "vocabulary": "crossref",
            "role": "author"
          }
        ]
      },
      {
        "given": "Yael",
        "family": "Yaniv",
        "sequence": "additional",
        "affiliation": [],
        "role": [
          {
            "vocabulary": "crossref",
            "role": "author"
          }
        ]
      }
    ]
  },
  "shafiezadeh2023": {
    "doi": "10.3390/app13074262",
    "resolved": true,
    "title": [
      "Methodological Issues in Evaluating Machine Learning Models for EEG Seizure Prediction: Good Cross-Validation Accuracy Does Not Guarantee Generalization to New Patients"
    ],
    "year": {
      "date-parts": [
        [
          2023,
          3,
          28
        ]
      ]
    },
    "volume": "13",
    "issue": "7",
    "page": "4262",
    "authors": [
      {
        "ORCID": "https://orcid.org/0000-0002-5462-4893",
        "authenticated-orcid": false,
        "given": "Sina",
        "family": "Shafiezadeh",
        "sequence": "first",
        "affiliation": [
          {
            "name": "Department of General Psychology, University of Padova, 35131 Padova, Italy"
          }
        ],
        "role": [
          {
            "vocabulary": "crossref",
            "role": "author"
          }
        ]
      },
      {
        "ORCID": "https://orcid.org/0000-0002-0778-3920",
        "authenticated-orcid": false,
        "given": "Gian Marco",
        "family": "Duma",
        "sequence": "additional",
        "affiliation": [
          {
            "name": "Epilepsy and Clinical Neurophysiology Unit, Scientific Institute, IRCCS E. Medea, 31015 Conegliano, Italy"
          }
        ],
        "role": [
          {
            "vocabulary": "crossref",
            "role": "author"
          }
        ]
      },
      {
        "ORCID": "https://orcid.org/0000-0002-1529-2056",
        "authenticated-orcid": false,
        "given": "Giovanni",
        "family": "Mento",
        "sequence": "additional",
        "affiliation": [
          {
            "name": "Department of General Psychology, University of Padova, 35131 Padova, Italy"
          },
          {
            "name": "Padova Neuroscience Center, University of Padova, 35131 Padova, Italy"
          }
        ],
        "role": [
          {
            "vocabulary": "crossref",
            "role": "author"
          }
        ]
      },
      {
        "ORCID": "https://orcid.org/0000-0002-8390-5897",
        "authenticated-orcid": false,
        "given": "Alberto",
        "family": "Danieli",
        "sequence": "additional",
        "affiliation": [
          {
            "name": "Epilepsy and Clinical Neurophysiology Unit, Scientific Institute, IRCCS E. Medea, 31015 Conegliano, Italy"
          }
        ],
        "role": [
          {
            "vocabulary": "crossref",
            "role": "author"
          }
        ]
      },
      {
        "ORCID": "https://orcid.org/0000-0001-8895-3380",
        "authenticated-orcid": false,
        "given": "Lisa",
        "family": "Antoniazzi",
        "sequence": "additional",
        "affiliation": [
          {
            "name": "Epilepsy and Clinical Neurophysiology Unit, Scientific Institute, IRCCS E. Medea, 31015 Conegliano, Italy"
          }
        ],
        "role": [
          {
            "vocabulary": "crossref",
            "role": "author"
          }
        ]
      },
      {
        "ORCID": "https://orcid.org/0000-0002-3963-0582",
        "authenticated-orcid": false,
        "given": "Fiorella",
        "family": "Del Popolo Cristaldi",
        "sequence": "additional",
        "affiliation": [
          {
            "name": "Department of General Psychology, University of Padova, 35131 Padova, Italy"
          }
        ],
        "role": [
          {
            "vocabulary": "crossref",
            "role": "author"
          }
        ]
      },
      {
        "ORCID": "https://orcid.org/0000-0002-9448-9059",
        "authenticated-orcid": false,
        "given": "Paolo",
        "family": "Bonanni",
        "sequence": "additional",
        "affiliation": [
          {
            "name": "Epilepsy and Clinical Neurophysiology Unit, Scientific Institute, IRCCS E. Medea, 31015 Conegliano, Italy"
          }
        ],
        "role": [
          {
            "vocabulary": "crossref",
            "role": "author"
          }
        ]
      },
      {
        "ORCID": "https://orcid.org/0000-0001-7062-4861",
        "authenticated-orcid": false,
        "given": "Alberto",
        "family": "Testolin",
        "sequence": "additional",
        "affiliation": [
          {
            "name": "Department of General Psychology, University of Padova, 35131 Padova, Italy"
          },
          {
            "name": "Department of Mathematics, University of Padova, 35131 Padova, Italy"
          }
        ],
        "role": [
          {
            "vocabulary": "crossref",
            "role": "author"
          }
        ]
      }
    ]
  },
  "shafiezadeh2024calibration": {
    "doi": "10.3390/s24092863",
    "resolved": true,
    "title": [
      "Calibrating Deep Learning Classifiers for Patient-Independent Electroencephalogram Seizure Forecasting"
    ],
    "year": {
      "date-parts": [
        [
          2024,
          4,
          30
        ]
      ]
    },
    "volume": "24",
    "issue": "9",
    "page": "2863",
    "authors": [
      {
        "ORCID": "https://orcid.org/0000-0002-5462-4893",
        "authenticated-orcid": false,
        "given": "Sina",
        "family": "Shafiezadeh",
        "sequence": "first",
        "affiliation": [
          {
            "name": "Department of General Psychology, University of Padova, 35131 Padova, Italy"
          }
        ],
        "role": [
          {
            "vocabulary": "crossref",
            "role": "author"
          }
        ]
      },
      {
        "ORCID": "https://orcid.org/0000-0002-0778-3920",
        "authenticated-orcid": false,
        "given": "Gian Marco",
        "family": "Duma",
        "sequence": "additional",
        "affiliation": [
          {
            "name": "Epilepsy and Clinical Neurophysiology Unit, Scientific Institute, IRCCS E. Medea, 31015 Conegliano, Italy"
          }
        ],
        "role": [
          {
            "vocabulary": "crossref",
            "role": "author"
          }
        ]
      },
      {
        "ORCID": "https://orcid.org/0000-0002-1529-2056",
        "authenticated-orcid": false,
        "given": "Giovanni",
        "family": "Mento",
        "sequence": "additional",
        "affiliation": [
          {
            "name": "Department of General Psychology, University of Padova, 35131 Padova, Italy"
          },
          {
            "name": "Padova Neuroscience Center, University of Padova, 35131 Padova, Italy"
          }
        ],
        "role": [
          {
            "vocabulary": "crossref",
            "role": "author"
          }
        ]
      },
      {
        "ORCID": "https://orcid.org/0000-0002-8390-5897",
        "authenticated-orcid": false,
        "given": "Alberto",
        "family": "Danieli",
        "sequence": "additional",
        "affiliation": [
          {
            "name": "Epilepsy and Clinical Neurophysiology Unit, Scientific Institute, IRCCS E. Medea, 31015 Conegliano, Italy"
          }
        ],
        "role": [
          {
            "vocabulary": "crossref",
            "role": "author"
          }
        ]
      },
      {
        "ORCID": "https://orcid.org/0000-0001-8895-3380",
        "authenticated-orcid": false,
        "given": "Lisa",
        "family": "Antoniazzi",
        "sequence": "additional",
        "affiliation": [
          {
            "name": "Epilepsy and Clinical Neurophysiology Unit, Scientific Institute, IRCCS E. Medea, 31015 Conegliano, Italy"
          }
        ],
        "role": [
          {
            "vocabulary": "crossref",
            "role": "author"
          }
        ]
      },
      {
        "ORCID": "https://orcid.org/0000-0002-3963-0582",
        "authenticated-orcid": false,
        "given": "Fiorella",
        "family": "Del Popolo Cristaldi",
        "sequence": "additional",
        "affiliation": [
          {
            "name": "Department of General Psychology, University of Padova, 35131 Padova, Italy"
          }
        ],
        "role": [
          {
            "vocabulary": "crossref",
            "role": "author"
          }
        ]
      },
      {
        "ORCID": "https://orcid.org/0000-0002-9448-9059",
        "authenticated-orcid": false,
        "given": "Paolo",
        "family": "Bonanni",
        "sequence": "additional",
        "affiliation": [
          {
            "name": "Epilepsy and Clinical Neurophysiology Unit, Scientific Institute, IRCCS E. Medea, 31015 Conegliano, Italy"
          }
        ],
        "role": [
          {
            "vocabulary": "crossref",
            "role": "author"
          }
        ]
      },
      {
        "ORCID": "https://orcid.org/0000-0001-7062-4861",
        "authenticated-orcid": false,
        "given": "Alberto",
        "family": "Testolin",
        "sequence": "additional",
        "affiliation": [
          {
            "name": "Department of General Psychology, University of Padova, 35131 Padova, Italy"
          },
          {
            "name": "Department of Mathematics, University of Padova, 35131 Padova, Italy"
          }
        ],
        "role": [
          {
            "vocabulary": "crossref",
            "role": "author"
          }
        ]
      }
    ]
  },
  "shafiezadeh2024review": {
    "doi": "10.1088/1741-2552/ad9682",
    "resolved": true,
    "title": [
      "A systematic review of cross-patient approaches for EEG epileptic seizure prediction"
    ],
    "year": {
      "date-parts": [
        [
          2024,
          12,
          1
        ]
      ]
    },
    "volume": "21",
    "issue": "6",
    "page": "061004",
    "authors": [
      {
        "ORCID": "https://orcid.org/0000-0002-5462-4893",
        "authenticated-orcid": true,
        "given": "Sina",
        "family": "Shafiezadeh",
        "sequence": "first",
        "affiliation": [],
        "role": [
          {
            "vocabulary": "crossref",
            "role": "author"
          }
        ]
      },
      {
        "ORCID": "https://orcid.org/0000-0002-0778-3920",
        "authenticated-orcid": false,
        "given": "Gian",
        "family": "Marco Duma",
        "sequence": "additional",
        "affiliation": [],
        "role": [
          {
            "vocabulary": "crossref",
            "role": "author"
          }
        ]
      },
      {
        "ORCID": "https://orcid.org/0009-0004-5798-0297",
        "authenticated-orcid": true,
        "given": "Marco",
        "family": "Pozza",
        "sequence": "additional",
        "affiliation": [],
        "role": [
          {
            "vocabulary": "crossref",
            "role": "author"
          }
        ]
      },
      {
        "ORCID": "https://orcid.org/0000-0001-7062-4861",
        "authenticated-orcid": true,
        "given": "Alberto",
        "family": "Testolin",
        "sequence": "additional",
        "affiliation": [],
        "role": [
          {
            "vocabulary": "crossref",
            "role": "author"
          }
        ]
      }
    ]
  },
  "snyder2008": {
    "doi": "10.1088/1741-2560/5/4/004",
    "resolved": true,
    "title": [
      "The statistics of a practical seizure warning system"
    ],
    "year": {
      "date-parts": [
        [
          2008,
          9,
          30
        ]
      ]
    },
    "volume": "5",
    "issue": "4",
    "page": "392-401",
    "authors": [
      {
        "given": "David E",
        "family": "Snyder",
        "sequence": "first",
        "affiliation": [],
        "role": [
          {
            "vocabulary": "crossref",
            "role": "author"
          }
        ]
      },
      {
        "given": "Javier",
        "family": "Echauz",
        "sequence": "additional",
        "affiliation": [],
        "role": [
          {
            "vocabulary": "crossref",
            "role": "author"
          }
        ]
      },
      {
        "given": "David B",
        "family": "Grimes",
        "sequence": "additional",
        "affiliation": [],
        "role": [
          {
            "vocabulary": "crossref",
            "role": "author"
          }
        ]
      },
      {
        "given": "Brian",
        "family": "Litt",
        "sequence": "additional",
        "affiliation": [],
        "role": [
          {
            "vocabulary": "crossref",
            "role": "author"
          }
        ]
      }
    ]
  },
  "detti2020siena": {
    "doi": "10.13026/5d4a-j060",
    "resolved": false,
    "error": "HTTP Error 404: Not Found"
  },
  "song2023conformer": {
    "doi": "10.1109/TNSRE.2022.3230250",
    "resolved": true,
    "title": [
      "EEG Conformer: Convolutional Transformer for EEG Decoding and Visualization"
    ],
    "year": {
      "date-parts": [
        [
          2023
        ]
      ]
    },
    "volume": "31",
    "issue": null,
    "page": "710-719",
    "authors": [
      {
        "ORCID": "https://orcid.org/0000-0003-1700-1133",
        "authenticated-orcid": false,
        "given": "Yonghao",
        "family": "Song",
        "sequence": "first",
        "affiliation": [
          {
            "name": "Department of Biomedical Engineering, School of Medicine, Tsinghua University, Beijing, China"
          }
        ],
        "role": [
          {
            "vocabulary": "crossref",
            "role": "author"
          }
        ]
      },
      {
        "ORCID": "https://orcid.org/0000-0001-7726-1901",
        "authenticated-orcid": false,
        "given": "Qingqing",
        "family": "Zheng",
        "sequence": "additional",
        "affiliation": [
          {
            "name": "Guangdong Provincial Key Laboratory of Computer Vision and Virtual Reality Technology, Shenzhen Institute of Advanced Technology, Chinese Academy of Sciences, Shenzhen, China"
          }
        ],
        "role": [
          {
            "vocabulary": "crossref",
            "role": "author"
          }
        ]
      },
      {
        "ORCID": "https://orcid.org/0000-0001-5988-6051",
        "authenticated-orcid": false,
        "given": "Bingchuan",
        "family": "Liu",
        "sequence": "additional",
        "affiliation": [
          {
            "name": "Department of Biomedical Engineering, School of Medicine, Tsinghua University, Beijing, China"
          }
        ],
        "role": [
          {
            "vocabulary": "crossref",
            "role": "author"
          }
        ]
      },
      {
        "ORCID": "https://orcid.org/0000-0003-0499-2740",
        "authenticated-orcid": false,
        "given": "Xiaorong",
        "family": "Gao",
        "sequence": "additional",
        "affiliation": [
          {
            "name": "Department of Biomedical Engineering, School of Medicine, Tsinghua University, Beijing, China"
          }
        ],
        "role": [
          {
            "vocabulary": "crossref",
            "role": "author"
          }
        ]
      }
    ]
  },
  "song2026review": {
    "doi": "10.1016/j.artmed.2026.103476",
    "resolved": true,
    "title": [
      "Real-time EEG-based epileptic seizure prediction using artificial intelligence: A systematic review"
    ],
    "year": {
      "date-parts": [
        [
          2026,
          10
        ]
      ]
    },
    "volume": "180",
    "issue": null,
    "page": "103476",
    "authors": [
      {
        "ORCID": "https://orcid.org/0009-0006-8711-1791",
        "authenticated-orcid": false,
        "given": "Zikang",
        "family": "Song",
        "sequence": "first",
        "affiliation": [],
        "role": [
          {
            "vocabulary": "crossref",
            "role": "author"
          }
        ]
      },
      {
        "given": "Kim",
        "family": "Arrowsmith",
        "sequence": "additional",
        "affiliation": [],
        "role": [
          {
            "vocabulary": "crossref",
            "role": "author"
          }
        ]
      },
      {
        "given": "Dion",
        "family": "Henare",
        "sequence": "additional",
        "affiliation": [],
        "role": [
          {
            "vocabulary": "crossref",
            "role": "author"
          }
        ]
      },
      {
        "given": "Mangor",
        "family": "Pedersen",
        "sequence": "additional",
        "affiliation": [],
        "role": [
          {
            "vocabulary": "crossref",
            "role": "author"
          }
        ]
      }
    ]
  },
  "truong2018": {
    "doi": "10.1016/j.neunet.2018.04.018",
    "resolved": true,
    "title": [
      "Convolutional neural networks for seizure prediction using intracranial and scalp electroencephalogram"
    ],
    "year": {
      "date-parts": [
        [
          2018,
          9
        ]
      ]
    },
    "volume": "105",
    "issue": null,
    "page": "104-111",
    "authors": [
      {
        "given": "Nhan Duy",
        "family": "Truong",
        "sequence": "first",
        "affiliation": [],
        "role": [
          {
            "vocabulary": "crossref",
            "role": "author"
          }
        ]
      },
      {
        "given": "Anh Duy",
        "family": "Nguyen",
        "sequence": "additional",
        "affiliation": [],
        "role": [
          {
            "vocabulary": "crossref",
            "role": "author"
          }
        ]
      },
      {
        "given": "Levin",
        "family": "Kuhlmann",
        "sequence": "additional",
        "affiliation": [],
        "role": [
          {
            "vocabulary": "crossref",
            "role": "author"
          }
        ]
      },
      {
        "given": "Mohammad Reza",
        "family": "Bonyadi",
        "sequence": "additional",
        "affiliation": [],
        "role": [
          {
            "vocabulary": "crossref",
            "role": "author"
          }
        ]
      },
      {
        "given": "Jiawei",
        "family": "Yang",
        "sequence": "additional",
        "affiliation": [],
        "role": [
          {
            "vocabulary": "crossref",
            "role": "author"
          }
        ]
      },
      {
        "given": "Samuel",
        "family": "Ippolito",
        "sequence": "additional",
        "affiliation": [],
        "role": [
          {
            "vocabulary": "crossref",
            "role": "author"
          }
        ]
      },
      {
        "ORCID": "https://orcid.org/0000-0002-2753-5553",
        "authenticated-orcid": false,
        "given": "Omid",
        "family": "Kavehei",
        "sequence": "additional",
        "affiliation": [],
        "role": [
          {
            "vocabulary": "crossref",
            "role": "author"
          }
        ]
      }
    ]
  },
  "yang2026causal": {
    "doi": "10.1002/epi.70110",
    "resolved": true,
    "title": [
      "Seizure forecasting with epilepsy cycles: On the causality of forecasting pipelines"
    ],
    "year": {
      "date-parts": [
        [
          2026,
          1,
          27
        ]
      ]
    },
    "volume": "67",
    "issue": "5",
    "page": "2506-2517",
    "authors": [
      {
        "ORCID": "https://orcid.org/0000-0002-6021-0187",
        "authenticated-orcid": false,
        "given": "Hongliu",
        "family": "Yang",
        "sequence": "first",
        "affiliation": [
          {
            "name": "Faculty of Electrical and Computer Engineering Institute of Circuits and Systems, Technische Universität Dresden  Dresden Germany"
          }
        ],
        "role": [
          {
            "vocabulary": "crossref",
            "role": "author"
          }
        ]
      },
      {
        "ORCID": "https://orcid.org/0000-0001-9875-3534",
        "authenticated-orcid": false,
        "given": "Jens",
        "family": "Müller",
        "sequence": "additional",
        "affiliation": [
          {
            "name": "Faculty of Electrical and Computer Engineering Institute of Circuits and Systems, Technische Universität Dresden  Dresden Germany"
          }
        ],
        "role": [
          {
            "vocabulary": "crossref",
            "role": "author"
          }
        ]
      },
      {
        "ORCID": "https://orcid.org/0009-0007-7072-9576",
        "authenticated-orcid": false,
        "given": "Sotirios",
        "family": "Kalousios",
        "sequence": "additional",
        "affiliation": [
          {
            "name": "Epilepsy Center Medical Center–University of Freiburg, Faculty of Medicine, University of Freiburg  Freiburg Germany"
          },
          {
            "name": "BrainLinks–BrainTools  Freiburg Germany"
          }
        ],
        "role": [
          {
            "vocabulary": "crossref",
            "role": "author"
          }
        ]
      },
      {
        "ORCID": "https://orcid.org/0009-0005-5892-0525",
        "authenticated-orcid": false,
        "given": "Georg",
        "family": "Leonhardt",
        "sequence": "additional",
        "affiliation": [
          {
            "name": "Department of Neurosurgery Faculty of Medicine and University Hospital Carl Gustav Carus, Technische Universität Dresden  Dresden Germany"
          }
        ],
        "role": [
          {
            "vocabulary": "crossref",
            "role": "author"
          }
        ]
      },
      {
        "ORCID": "https://orcid.org/0000-0002-1476-7777",
        "authenticated-orcid": false,
        "given": "Matthias",
        "family": "Dümpelmann",
        "sequence": "additional",
        "affiliation": [
          {
            "name": "Epilepsy Center Medical Center–University of Freiburg, Faculty of Medicine, University of Freiburg  Freiburg Germany"
          },
          {
            "name": "Department of Microsystems Engineering–IMTEK University of Freiburg  Freiburg Germany"
          }
        ],
        "role": [
          {
            "vocabulary": "crossref",
            "role": "author"
          }
        ]
      },
      {
        "ORCID": "https://orcid.org/0000-0003-2382-0506",
        "authenticated-orcid": false,
        "given": "Andreas",
        "family": "Schulze‐Bonhage",
        "sequence": "additional",
        "affiliation": [
          {
            "name": "Epilepsy Center Medical Center–University of Freiburg, Faculty of Medicine, University of Freiburg  Freiburg Germany"
          },
          {
            "name": "BrainLinks–BrainTools  Freiburg Germany"
          }
        ],
        "role": [
          {
            "vocabulary": "crossref",
            "role": "author"
          }
        ]
      },
      {
        "ORCID": "https://orcid.org/0000-0001-7436-0103",
        "authenticated-orcid": false,
        "given": "Ronald",
        "family": "Tetzlaff",
        "sequence": "additional",
        "affiliation": [
          {
            "name": "Faculty of Electrical and Computer Engineering Institute of Circuits and Systems, Technische Universität Dresden  Dresden Germany"
          }
        ],
        "role": [
          {
            "vocabulary": "crossref",
            "role": "author"
          }
        ]
      }
    ]
  },
  "zhao2026seifud": {
    "doi": "10.1016/j.neucom.2025.132227",
    "resolved": true,
    "title": [
      "SeiFuD: A novel deep learning framework leveraging domain generalization for cross-subject seizure prediction"
    ],
    "year": {
      "date-parts": [
        [
          2026,
          2
        ]
      ]
    },
    "volume": "666",
    "issue": null,
    "page": "132227",
    "authors": [
      {
        "given": "Sha",
        "family": "Zhao",
        "sequence": "first",
        "affiliation": [],
        "role": [
          {
            "role": "author",
            "vocabulary": "crossref"
          }
        ]
      },
      {
        "given": "Caibo",
        "family": "Zhang",
        "sequence": "additional",
        "affiliation": [],
        "role": [
          {
            "role": "author",
            "vocabulary": "crossref"
          }
        ]
      },
      {
        "ORCID": "https://orcid.org/0000-0002-1621-1836",
        "authenticated-orcid": false,
        "given": "Jiquan",
        "family": "Wang",
        "sequence": "additional",
        "affiliation": [],
        "role": [
          {
            "role": "author",
            "vocabulary": "crossref"
          }
        ]
      },
      {
        "given": "Haiteng",
        "family": "Jiang",
        "sequence": "additional",
        "affiliation": [],
        "role": [
          {
            "role": "author",
            "vocabulary": "crossref"
          }
        ]
      },
      {
        "given": "Shijian",
        "family": "Li",
        "sequence": "additional",
        "affiliation": [],
        "role": [
          {
            "role": "author",
            "vocabulary": "crossref"
          }
        ]
      },
      {
        "given": "Tao",
        "family": "Li",
        "sequence": "additional",
        "affiliation": [],
        "role": [
          {
            "role": "author",
            "vocabulary": "crossref"
          }
        ]
      },
      {
        "given": "Gang",
        "family": "Pan",
        "sequence": "additional",
        "affiliation": [],
        "role": [
          {
            "role": "author",
            "vocabulary": "crossref"
          }
        ]
      }
    ]
  },
  "detti2020synchronization": {
    "doi": "10.3390/pr8070846",
    "resolved": true,
    "title": [
      "EEG Synchronization Analysis for Seizure Prediction: A Study on Data of Noninvasive Recordings"
    ],
    "year": {
      "date-parts": [
        [
          2020,
          7,
          16
        ]
      ]
    },
    "volume": "8",
    "issue": "7",
    "page": "846",
    "authors": [
      {
        "ORCID": "https://orcid.org/0000-0001-5717-5272",
        "authenticated-orcid": false,
        "given": "Paolo",
        "family": "Detti",
        "sequence": "first",
        "affiliation": [
          {
            "name": "Department of Information Engineering and Mathematics, University of Siena, 53100 Siena, Italy"
          }
        ],
        "role": [
          {
            "vocabulary": "crossref",
            "role": "author"
          }
        ]
      },
      {
        "given": "Giampaolo",
        "family": "Vatti",
        "sequence": "additional",
        "affiliation": [
          {
            "name": "Department of Medicine, Surgery and Neuroscience, University of Siena, 53100 Siena, Italy"
          }
        ],
        "role": [
          {
            "vocabulary": "crossref",
            "role": "author"
          }
        ]
      },
      {
        "given": "Garazi",
        "family": "Zabalo Manrique de Lara",
        "sequence": "additional",
        "affiliation": [
          {
            "name": "Department of Information Engineering and Mathematics, University of Siena, 53100 Siena, Italy"
          }
        ],
        "role": [
          {
            "vocabulary": "crossref",
            "role": "author"
          }
        ]
      }
    ]
  }
}
```
