## Supplementary material for "Same pipelines, different answers: how evaluation design shapes EEG seizure prediction": Reproducibility archive (code, manifests and predictions): verified_results_recomputed.json

```
{
  "basis": "Archived validation and test scores; no model retraining.",
  "n_runs": 100,
  "models": {
    "psd_lda": {
      "pooled_mean": 0.5270291130076806,
      "pooled_sd": 0.0704620702175446,
      "subject_balanced_mean": 0.5023700311151104,
      "subject_balanced_sd": 0.11083887597265817,
      "test_fpr_mean": 0.028540639370300415,
      "test_sensitivity_mean": 0.02992174302685203,
      "target_exceedances": 10
    },
    "eegnet": {
      "pooled_mean": 0.5335544081934713,
      "pooled_sd": 0.0602155441224221,
      "subject_balanced_mean": 0.5190266302245579,
      "subject_balanced_sd": 0.09006793558166919,
      "test_fpr_mean": 0.018071616117746287,
      "test_sensitivity_mean": 0.023315052484570366,
      "target_exceedances": 6
    },
    "tcn": {
      "pooled_mean": 0.5530773289135356,
      "pooled_sd": 0.06988328635764898,
      "subject_balanced_mean": 0.5146114776232381,
      "subject_balanced_sd": 0.12146447078964112,
      "test_fpr_mean": 0.021107251961805573,
      "test_sensitivity_mean": 0.03238432595465291,
      "target_exceedances": 9
    },
    "1dcnn": {
      "pooled_mean": 0.5405428513502385,
      "pooled_sd": 0.07834339775453425,
      "subject_balanced_mean": 0.5230264012354877,
      "subject_balanced_sd": 0.13272929602265893,
      "test_fpr_mean": 0.03125737656371426,
      "test_sensitivity_mean": 0.055558285192605285,
      "target_exceedances": 10
    },
    "eeg_conformer": {
      "pooled_mean": 0.5270307236541999,
      "pooled_sd": 0.06920696796002246,
      "subject_balanced_mean": 0.5167946238241837,
      "subject_balanced_sd": 0.11956537380342606,
      "test_fpr_mean": 0.019162899705866033,
      "test_sensitivity_mean": 0.024280717097306094,
      "target_exceedances": 6
    }
  },
  "temporal_control": {
    "n_eligible": 11,
    "eligible_cases": [
      "chb01",
      "chb04",
      "chb05",
      "chb06",
      "chb08",
      "chb09",
      "chb10",
      "chb13",
      "chb14",
      "chb15",
      "chb22"
    ],
    "n_runs": 220,
    "retained_windows": 11175,
    "purged_windows": 0,
    "means": {
      "event_blocked_auc": 0.5718858142130793,
      "random_mean_auc": 0.8151130629182034,
      "random_minus_blocked": 0.24322724870512413
    },
    "sds": {
      "event_blocked_auc": 0.17129963154145386,
      "random_mean_auc": 0.08945947999835725,
      "random_minus_blocked": 0.20084817440447422
    }
  },
  "siena_summary_only": {
    "siena_pooled_auc": {
      "mean": 0.48048904161463246,
      "sd": 0.02187496204565454
    },
    "siena_macro_patient_auc": {
      "mean": 0.4768462445746814,
      "sd": 0.02359750816050562
    }
  },
  "checks": {
    "all_100_score_summaries_match": true,
    "all_validation_budgets_satisfied": true,
    "no_validation_test_subject_overlap": true,
    "all_subject_balanced_source_values_match": true,
    "temporal_summary_matches": true,
    "temporal_no_shared_events_or_raw_samples": true
  }
}
```
