## Supplementary material for "Same pipelines, different answers: how evaluation design shapes EEG seizure prediction": Reproducibility archive (code, manifests and predictions): verify_submission_results.py

```
"""Recompute manuscript summaries from archived scores; no fitting or selection."""
from pathlib import Path
import json, re
import numpy as np
import pandas as pd
def roc_auc_score(y, p):
    """Mann--Whitney form of binary AUC, averaging ranks for tied scores."""
    y = np.asarray(y)
    n1, n0 = int(np.sum(y == 1)), int(np.sum(y == 0))
    assert n1 and n0 and np.isfinite(p).all()
    ranks = pd.Series(p).rank(method='average').to_numpy()
    return float((ranks[y == 1].sum() - n1 * (n1 + 1) / 2) / (n1 * n0))

ROOT = Path(__file__).resolve().parents[1]
ARCHIVE = ROOT
FIG = ROOT / 'manuscript/figure_data'
rows = pd.read_csv(ARCHIVE / 'results/validation_thresholds_psd_lda_eegnet_tcn_1dcnn_eeg_conformer.csv')
models = ['psd_lda', 'eegnet', 'tcn', '1dcnn', 'eeg_conformer']
out = {'basis': 'Archived validation and test scores; no model retraining.', 'n_runs': len(rows), 'models': {}}
assert len(rows) == 100
plot_auc = pd.read_csv(FIG / 'auc_means.csv')
plot_subject = pd.read_csv(FIG / 'subject_balanced_per_group.csv')
original_operating = pd.read_csv(FIG / 'tier3_per_seed.csv')
manuscript_text = (ROOT / 'manuscript/main.tex').read_text()
for index, model in enumerate(models, 1):
    pooled, groups, fps, sens = [], {}, [], []
    subset = rows[rows.model == model]
    assert len(subset) == 20
    for _, r in subset.iterrows():
        seed = int(r.seed)
        test = np.load(ARCHIVE / f'original_code/results/strict_subject_predictions/{model}/{model}_seed{seed}_subject_grouped_predictions.npz')
        val = np.load(ARCHIVE / f'results/validation_predictions/{model}_seed{seed}.npz')
        y, p = test['y_true'], test['y_prob'].astype(np.float64)
        vy, vp = val['y_true'], val['y_prob'].astype(np.float64)
        assert set(y) == {0, 1} and set(vy) == {0, 1}
        auc = roc_auc_score(y, p)
        assert abs(auc - r.test_auc) < 1e-12
        assert abs(roc_auc_score(vy, vp) - r.validation_auc) < 1e-12
        pooled.append(auc)
        ids = test['patient_ids'].astype(str)
        ids = np.where(np.isin(ids, ['chb01', 'chb21']), 'chb01/chb21', ids)
        for group in np.unique(ids):
            mask = ids == group
            groups.setdefault(group, []).append(roc_auc_score(y[mask], p[mask]))
        vgroups = set(np.where(np.isin(val['patient_ids'].astype(str), ['chb01', 'chb21']), 'chb01/chb21', val['patient_ids'].astype(str)))
        assert not (set(ids) & vgroups)
        neg = vp[vy == 0]
        budget = int(np.floor(len(neg) / 60))
        threshold = np.nextafter(np.sort(neg)[::-1][budget], np.inf)
        assert abs(threshold - r.threshold) < 1e-14
        for prefix, labels, scores in [('validation', vy, vp), ('test', y, p)]:
            pred = scores >= threshold
            fp = int(pred[labels == 0].sum())
            fpr = float(pred[labels == 0].mean())
            sensitivity = float(pred[labels == 1].mean())
            assert fp == r[f'{prefix}_fp']
            assert abs(fpr - r[f'{prefix}_fpr']) < 1e-12
            assert abs(sensitivity - r[f'{prefix}_sensitivity']) < 1e-12
            if prefix == 'validation': assert fp <= budget
            else: fps.append(fpr); sens.append(sensitivity)
    assert len(groups) == 22
    group_means = {k: float(np.mean(v)) for k, v in groups.items()}
    source_groups = plot_subject[plot_subject.model_index == index]
    for _, row in source_groups.iterrows():
        assert abs(group_means[row.subject_group] - row.mean_auc) < 1e-12
        assert len(groups[row.subject_group]) == row.n_test_appearances
    balanced = list(group_means.values())
    source_auc = plot_auc[plot_auc.model_index == index].iloc[0]
    assert round(float(np.mean(pooled)), 3) == source_auc.pooled
    assert round(float(np.mean(balanced)), 3) == source_auc.balanced
    out['models'][model] = dict(pooled_mean=float(np.mean(pooled)), pooled_sd=float(np.std(pooled, ddof=1)), subject_balanced_mean=float(np.mean(balanced)), subject_balanced_sd=float(np.std(balanced, ddof=1)), test_fpr_mean=float(np.mean(fps)), test_sensitivity_mean=float(np.mean(sens)), target_exceedances=int(np.sum(np.array(fps) > 1/60)))
    original = original_operating[original_operating.model_index == index]
    assert len(original) == 20
    # Original Youden sensitivity/specificity are checked against their archived
    # source table, rather than claiming a fresh reconstruction of that policy.
    label = ['PSD+LDA', 'EEGNet', 'TCN', '1D-CNN', 'EEG-Conformer'][index - 1]
    table_line = next(line for line in manuscript_text.splitlines() if line.startswith(label + ' & $'))
    cells = [float(x) for x in re.findall(r'\d+\.\d+', table_line)]
    expected = [np.mean(pooled), np.std(pooled, ddof=1), np.mean(balanced), np.std(balanced, ddof=1), original.window_sensitivity.mean(), original.window_sensitivity.std(ddof=1), original.specificity.mean(), original.specificity.std(ddof=1)]
    assert cells == [round(float(v), 3) for v in expected], (label, cells, expected)
    out['models'][model]['main_table_1_all_cells_match_source'] = True
cases = pd.read_csv(ROOT / 'results/temporal_control_cases.csv')
eligible = cases[cases.eligible]
summary = json.loads((ROOT / 'results/temporal_control_summary.json').read_text())
assert len(eligible) == summary['n_eligible'] == 11
assert eligible.n_retained.sum() == summary['retained_windows'] == 11175
assert (eligible.event_shared_events == 0).all() and (eligible.event_raw_overlap_pairs == 0).all()
random = pd.read_csv(ROOT / 'results/temporal_random_runs.csv')
assert len(random) == 220
for field in ['event_blocked_auc', 'random_mean_auc', 'random_minus_blocked']:
    assert abs(eligible[field].mean() - summary['means'][field]) < 1e-12
    assert abs(eligible[field].std(ddof=1) - summary['sds'][field]) < 1e-12
out['temporal_control'] = summary
siena = pd.read_csv(FIG / 'siena_strict_psd.csv')
out['siena_summary_only'] = {c: dict(mean=float(siena[c].mean()), sd=float(siena[c].std(ddof=1))) for c in ['siena_pooled_auc', 'siena_macro_patient_auc']}
assert round(siena.siena_pooled_auc.mean(), 3) == 0.480
assert round(siena.siena_pooled_auc.std(ddof=1), 3) == 0.022
out['checks'] = dict(all_100_score_summaries_match=True, all_validation_budgets_satisfied=True, no_validation_test_subject_overlap=True, all_subject_balanced_source_values_match=True, temporal_summary_matches=True, temporal_no_shared_events_or_raw_samples=True)
target = ROOT / 'submission_checks/verified_results_recomputed.json'
target.write_text(json.dumps(out, indent=2))
print(json.dumps({'report': str(target), 'checks': out['checks'], 'n_runs': len(rows)}, indent=2))
```
